## Supporting information: Model, Equations and Data for "Costs and Benefits of Malaria Elimination in Kenya by Means of IVM Implementation": kenya 2018 BAU.mdl

```
{UTF-8}
total funding for malaria control=
	IF THEN ELSE(Time<2018,
	IF THEN ELSE(Time<2000,
	malaria case management expenditure/(1-malaria planning administration overhead expendture share\
		),
	malaria total funding),
	malaria future funding)
	~	$/Year
	~	before 2000, everything case management.The following equation is for calibration of \
		this sector:
		IF THEN ELSE(Time<2018, malaria total funding data, malaria future funding)
		Original equation:
		IF THEN ELSE(Time<2018,
		IF THEN ELSE(Time<2000,
		malaria case management expenditure/(1-MALARIA PLANNING ADMINISTRATION OVERHEAD \
		EXPENDTURE SHARE),
		malaria total funding),
		malaria future funding)
	|

reported financing=
	IF THEN ELSE( Time<2018, malaria total funding data, 0)
	~	$/Year
	~		|

malaria future funding=
	malaria future funding per capita*total population
	~	$/Year
	~		|

malaria total funding= WITH LOOKUP (
	Time,
		([(1980,0)-(2017,2e+008)],(1980,2.35785e+006),(1981,2.35785e+006),(1982,2.35785e+006\
		),(1983,2.35785e+006),(1984,2.35785e+006),(1985,2.35785e+006),(1986,2.35785e+006),(\
		1987,2.35785e+006),(1988,2.35785e+006),(1989,2.35785e+006),(1990,2.35785e+006),(1991\
		,2.35785e+006),(1992,2.35785e+006),(1993,2.35785e+006),(1994,2.35785e+006),(1995,2.35785e+006\
		),(1996,2.35785e+006),(1997,2.35785e+006),(1998,2.35785e+006),(1999,2.35785e+006),(\
		2000,3.558e+006),(2001,4.343e+006),(2002,4.63643e+007),(2003,7.876e+006),(2004,1.44659e+007\
		),(2005,3.59495e+007),(2006,7.10062e+007),(2007,5.369e+007),(2008,5.777e+007),(2009\
		,4.899e+007),(2010,4.007e+007),(2011,1.071e+008),(2012,6.673e+007),(2013,3.341e+007\
		),(2014,6.64829e+007),(2015,1.20757e+008),(2016,3.76311e+007),(2017,1.35416e+008) )\
		)
	~	$/Year
	~	The values in this variable before 2000 and after 2018 do not make sense \
		because they are extensions from the first and the last data number
	|

malaria total funding data=
	Malaria external funding+Government contribution
	~	$/Year
	~		|

em expenditure=
	integrated vector management interventions budget*normalized share of ivm budget for em
	~	$/Year
	~	integrated vector management interventions budget*normalized share of ivm \
		budget for em
	|

sensitization expenditure=
	integrated vector management interventions budget*normalized share of ivm budget for sensitization
	~	$/Year
	~	integrated vector management interventions budget*normalized share of ivm budget for \
		sensitization
		Sensitization as fraction from PMI (PRESIDENT’S MALARIA INITIATIVE) documents,
		and EM is the rest until we match total funding.
		sensitization 1.8 mill from the 32.4mill of PMI 2016, 5.5%
	|

irs expenditure=
	integrated vector management interventions budget*normalized share of ivm budget for irs
	~	$/Year
	~	integrated vector management interventions budget*normalized share of ivm budget for \
		irs
		113,66 millions
	|

bednet expenditure=
	integrated vector management interventions budget*normalized share of ivm budget for bednet
	~	$/Year
	~	integrated vector management interventions budget*normalized share of ivm budget for \
		bednet
		Bed nets or Long Lasting Insecticidal nets (LLINs)
		Wearing of protective clothings
		Use of repellents
	|

area fraction covered by environmental management=
	MIN(1,total area covered by environmental management/area of population living in malaria risk areas\
		)
	~	Dmnl
	~	EM is made where most people can be covered
	|

time for larviciding implementation=
	0.16
	~	Year
	~	2 months, like spraying operations
	|

source reduction= 
	DELAY N(em expenditure for infrastructure and household modifications/em unit cost,
	time for em implementation, 0.555, 1)
	~	square kilometer/Year
	~	best average Martin data: 15 Square kilometer/Year
	|

em expenditure for infrastructure and household modifications=
	em expenditure*share of em expenditure for infrastructure and household modifications time series\
		(Time)
	~	$/Year
	~		|

area covered by larviciding=
	DELAY N(larviciding expenditure/larviciding unit cost, time for larviciding implementation\
		,0,3)
	~	square kilometer
	~		|

larviciding unit cost=
	1500
	~	$/square kilometer/Year
	~		|

larviciding expenditure=
	em expenditure-em expenditure for infrastructure and household modifications
	~	$/Year
	~		|

total area covered by environmental management=
	area covered by mosquito source reduction+area covered by larviciding
	~	square kilometer
	~		|

share of em expenditure for infrastructure and household modifications time series(
	[(1970,0)-(2050,1.2)],(1970,1),(2005,1),(2050,0.5))
	~	Dmnl
	~		|

relative production without malaria=
	(relative capital^capital share)*(relative working force without malaria^(1-capital share\
		))
	*total factor productivity without malaria
	~	Dmnl
	~		|

scholars affected by malaria symptoms=
	population fraction affected by malaria symptoms*school age population to complete primary education
	~	person
	~	'school age population affected by malaria symptoms' is the number of kids \
		permanently missing school.
	|

working age death rate without malaria= WITH LOOKUP (
	average life expectancy without malaria,
		([(0,0)-(80,1)],(0,1),(20,0.013531),(22.5,0.012284),(25,0.011165),(27.5,0.01015),(30\
		,0.009223),(32.5,0.008369),(35,0.007584
		),(37.5,0.006853),(40,0.006174),(42.5,0.005598),(45,0.004943),(47.5,0.004339),(50,0.003783\
		),(52.5,0.003269),(55,0.002794
		),(57.5,0.002351),(60,0.001937),(62.5,0.001549),(65,0.001173),(67.5,0.000896),(70,0.000659\
		),(72.5,0.000462),(75,0.000306
		),(77.5,0.000186),(80,0.000102) ))
	~	Dmnl/Year
	~		|

elderly death rate without malaria= WITH LOOKUP (
	average life expectancy without malaria,
		([(0,0)-(80,1)],(0,1),(20,0.410881),(22.5,0.389394),(25,0.370157),(27.5,0.352756),(\
		30,0.336902),(32.5,0.322367),(35,0.308965
		),(37.5,0.296544),(40,0.284989),(42.5,0.274432),(45,0.265855),(47.5,0.257306),(50,0.248818\
		),(52.5,0.240404),(55,0.232093
		),(57.5,0.223906),(60,0.215861),(62.5,0.208031),(65,0.199094),(67.5,0.188776),(70,0.1778\
		),(72.5,0.166073),(75,0.15349)
		,(
		77.5,0.139955),(80,0.125409) ))
	~	Dmnl/Year
	~		|

relative gdp lost from labor=
	1-((1-labor fraction lost to malaria)^(1-capital share))
	~	Dmnl
	~	similar equation: 1-(working age population without malaria symptoms/working age \
		population)^(1-capital share) 
		it would give the same result
		relative production without malaria is equal to 1
		then, this is (1 - relative production with malaria)
		with no malaria, this should be equal to zero
	|

relative gdp lost from labor and total productivity factor=
	1-((1-labor fraction lost to malaria)^(1-capital share)*(1-fraction of total factor productivity lost to malaria\
		))
	~	Dmnl
	~	It is the same result as the variable: fractional gdp lost to malaria
		relative production without malaria is equal to 1
		then, this is (1 - relative production with malaria)
		with no malaria, this should be equal to zero
	|

school age death rate without malaria= WITH LOOKUP (
	average life expectancy without malaria,
		([(0,0)-(80,1)],(0,1),(20,0.012801),(22.5,0.011582),(25,0.0104877),(27.5,0.00949433\
		),(30,0.008588),(32.5,0.00775667),(
		35,0.00698867),(37.5,0.006277),(40,0.005614),(42.5,0.004957),(45,0.004342),(47.5,0.003779\
		),(50,0.003262),(52.5,0.00278433
		),(55,0.00234067),(57.5,0.001931),(60,0.001546),(62.5,0.001189),(65,0.000933667),(67.5\
		,0.000703333),(70,0.000508333),(
		72.5
		,0.00035),(75,0.000226667),(77.5,0.000136),(80,7.26667e-005) ))
	~	Dmnl/Year
	~		|

literate working age deaths without malaria=
	literate working age population without malaria*working age death rate without malaria
	~	person/Year
	~		|

fraction of total factor productivity lost to malaria=
	(total factor productivity without malaria-labor productivity)/total factor productivity without malaria
	~	Dmnl
	~		|

literate elderly deaths without malaria=
	literate elderly population without malaria*elderly death rate without malaria
	~	person/Year
	~		|

school age population without malaria= INTEG (
	school entrance rate-becoming literate working age without malaria-dropout without malaria\
		-literate school age deaths without malaria,
		initial literate school age population)
	~	person
	~		|

literate elderly population without malaria= INTEG (
	becoming literate elderly without malaria-literate elderly deaths without malaria,
		initial literate elderly population)
	~	person
	~		|

total factor productivity without malaria=
	effect of life expectancy on tfp without malaria*effect of adult literacy rate on tfp without malaria
	~	Dmnl
	~		|

literate school age deaths without malaria=
	school age population without malaria*school age death rate without malaria
	~	person/Year
	~		|

relative adult literacy rate without malaria=
	average adult literacy rate without malaria/initial adult literacy rate
	~	Dmnl
	~		|

literate working age population without malaria= INTEG (
	becoming literate working age without malaria-becoming literate elderly without malaria\
		-literate working age deaths without malaria,
		initial literate working age population)
	~	person
	~		|

becoming literate elderly without malaria=
	literate working age population without malaria/working age duration
	~	person/Year
	~		|

relative life expectancy without malaria=
	average life expectancy without malaria/initial average life expectancy
	~	Dmnl
	~		|

average adult literacy rate without malaria=
	MIN(1,(literate working age population without malaria+literate elderly population without malaria\
		)/(elderly population+working age population))
	~	Dmnl
	~	this is an approximation because without malaria, the school entrance rate would be \
		higher.
		Also, we divide literate adults by all adults, who are driven by a life \
		expectancy with malaria.
	|

fractional gdp lost to malaria=
	1-(relative production/relative production without malaria)
	~	Dmnl
	~	(relative production without malaria-relative production)/relative production \
		without malaria
		
		This variable is the same result as: relative gdp lost from labor and \
		total productivity factor
	|

becoming literate working age without malaria=
	(school age population without malaria)/school age duration
	~	person/Year
	~		|

effect of adult literacy rate on tfp without malaria=
	relative adult literacy rate without malaria^elasticity of tfp to adult literacy rate
	~	Dmnl
	~		|

effect of life expectancy on tfp without malaria=
	relative life expectancy without malaria^elasticity of tfp to life expectancy
	~	Dmnl
	~		|

relative working force without malaria=
	working age population/initial working force
	~	Dmnl
	~		|

dropout without malaria=
	school age population without malaria*dropout fraction
	~	person/Year
	~		|

labor fraction lost to malaria=
	equivalent working age population lost to malaria/working age population
	~	Dmnl
	~		|

working days per healthy worker=
	230
	~	days/(person*Year)
	~		|

fraction of working time loss because of malaria=
	0.6
	~	Dmnl
	~	malaria infected people lose about 3 weeks of work per year but this is the people \
		who are in the stock of infected so they are permanently losing working \
		hours.
		Malaria-afflicted farmers lose up to 22 days work through the illness and harvest \
		only 40.0% of their crops.
		https://pmc.ncbi.nlm.nih.gov/articles/PMC2856588/
		Farmers suffering from malaria cultivate 60% less land than their healthy \
		counterparts (ICIPE brochure)
		This paper also has some information
		https://malariajournal.biomedcentral.com/articles/10.1186/s12936-019-3021-6
	|

population affected by malaria symptoms=
	malaria infected and partially immune population-asymptomatic infected population
	~	person
	~		|

equivalent labor force lost to malaria=
	labor force*labor fraction lost to malaria
	~	person
	~		|

working age population without malaria symptoms=
	working age population*(1-labor fraction lost to malaria)
	~	person
	~	In 2024, Kenya's labor force, reached 23.78 million
		https://tradingeconomics.com/kenya/labor-force-total-wb-data.html
		The labor participation rate, which is the proportion of the population aged 15-64 \
		in the labor force, remained at 67.21% (Yet 2024 saw the lowest labor \
		participation rate in Kenya with 67.21 percent.)
		https://www.statista.com/statistics/993841/labor-force-participation-rate-in-kenya/
		Model 2024: working age pop = around 31 million  23.78/31 = 0.76
	|

labor force=
	working age population*labor force participation rate
	~	person
	~		|

population fraction affected by malaria symptoms=
	MAX(0,population affected by malaria symptoms/total population)
	~	Dmnl
	~		|

equivalent working age population lost to malaria=
	fraction of working time loss because of malaria*population fraction affected by malaria symptoms\
		*working age population
	~	person
	~		|

working days lost to malaria=
	equivalent labor force lost to malaria*working days per healthy worker
	~	days/Year
	~		|

asymptomatic infected population=
	malaria infected and partially immune population*asymptomatic population fraction
	~	person
	~		|

labor force participation rate:INTERPOLATE:
	~	Dmnl
	~	Labor force participation rate is the proportion of the population ages 15 \
		and older that is economically active: all people who supply labor for the \
		production of goods and services during a specified period
	|

average adult literacy rate=
	MIN(1,(literate working age population+literate elderly population)/(elderly population\
		+working age population))
	~	Dmnl
	~	In 2022, the adult literacy rate in Kenya was 82.88%, according to the World Bank
		MIN(1,(Literate Working Age Population+Literate Elderly \
		Population)/(Elderly Population+Working Age Population))
	|

percentage of school age population already in school=
	school age population to complete primary education/school age population
	~	Dmnl
	~		|

percentage of school age population going to school=
	MIN(percentage of school age population covered,proportion of school age population willing to go to school\
		)
	~	Dmnl
	~		|

literate elderly population= INTEG (
	becoming literate elderly-literate elderly deaths,
		initial literate elderly population)
	~	person
	~		|

proportion of school age population willing to go to school= WITH LOOKUP (
	pc real disposable income 0,
		([(10000,0.4)-(35000,1)],(10000,0.5),(15000,0.7),(20000,0.85),(25000,0.95),(30000,1\
		),(35000,1) ))
	~	Dmnl
	~		|

literate working age population= INTEG (
	becoming literate working age-becoming literate elderly-literate working age deaths,
		initial literate working age population)
	~	person
	~		|

school age population to complete primary education= INTEG (
	school entrance rate-becoming literate working age-dropout-literate school age deaths\
		,
		initial literate school age population)
	~	person
	~		|

school enrollment gap=
	percentage of school age population going to school-percentage of school age population already in school
	~	Dmnl
	~		|

school entrance rate=
	school age population*school enrollment gap/time to enroll students
	+becoming literate working age
	+dropout
	+literate school age deaths
	~	person/Year
	~	(School Age Population
		*school age annual fraction enroling primary education minus droput \
		fraction due to other causes than malaria)
	|

dropout fraction= WITH LOOKUP (
	Time,
		([(1999,0)-(2016,0.04)],(1999,0.032),(2016,0.01) ))
	~	Dmnl/Year
	~	([(1999,0)-(2016,0.04)],(1999,0.032),(2016,0.01) )
		According to World Bank and UNESCO Institute of Statistics, the primary school \
		completion rate was at 99 percent in 2016 for boys and 100 percent for \
		girls.
		https://www.iicba.unesco.org/en/kenya
		1999 the average dropout rate in each standard of primary school is 3.2%, identical \
		for boys and girls
		https://www.knbs.or.ke/wp-content/uploads/2023/09/1999-Kenya-populatiOn-and\
		-Housing-Census-Analytical-Report-On-Education.pdf
	|

drop out 2=
	Children out of school primary/school age population
	~	Dmnl
	~		|

time to enroll students=
	1
	~	Year
	~		|

dropout=
	school age population to complete primary education*dropout fraction
	~	person/Year
	~		|

drop out 1=
	percentage of school age population covered-average adult literacy rate
	~	Dmnl
	~		|

total expenditure to cover primary school=
	average cost per student*school age population
	~	ksh05/Year
	~		|

Public spending on education per capita=
	Public spending on education/school age population
	~	ksh05/(Year*person)
	~		|

accumulated real gdp in constant usd10= INTEG (
	real gdp in constant usd10,
		0)
	~	$
	~		|

GDP DEFLATOR USD10:INTERPOLATE:
	~	current$/$
	~		|

real gdp in constant usd10=
	((real gdp 0*gdp deflator)/exchange rate)/GDP DEFLATOR USD10
	~	$/Year
	~		|

IRS mosquito percentual resistance=
	IF THEN ELSE(Time<2018, IRS mosquito resistance, projected IRS resistance)
	~	Dmnl
	~		|

population covered by ddt application=
	DELAY N(ddt expenditure/ddt price per person per year,TIME FOR IRS DEPLOYMENT,0,3)
	~	person
	~	ddt expenditure/DDT PRICE PER PERSON PER YEAR
	|

projected IRS resistance=
	0.2
	~	Dmnl
	~		|

average life expectancy without malaria=
	effect of wellbeing index on average life expectancy(wellbeing index)
	~	Year
	~		|

effect of wellbeing index on average life expectancy(
	[(0,0)-(1,100)],(0,32),(0.04,34.5),(0.08,42.5),(0.12,49),(0.16,55),(0.24,63),(0.32,68\
		),(0.4,71),(0.48,73),(0.56,74),(0.64,74.5),(1,75))
	~	Year
	~	[(0,40)-(1.1,82)],(0,42),(0.03,49),(0.06,55),(0.1,60),(0.2,68),(0.3,72),(0.4,74.5),(0\
		.5,76.6),(0.6,78),(0.7,78.8),(0.8,79.6),(0.9,79.8),(1,80)
		
		[(0,0)-(1,100)],(0,32),(0.04,34.5),(0.08,42.5),(0.12,49),(0.16,55),(0.24,63),(0.32,68\
		),(0.4,71),(0.48,73),(0.56,74),(0.64,74.5),(1,75)
		
		[(0,0)-(1,100)],(0,35),(0.04,39.5),(0.08,47.5),(0.12,54),(0.16,60),(0.24,68\
		),(0.32,73),(0.4,76),(0.48,78),(0.56,79),(0.64,79.5),(1,80)
	|

working age death rate adjustment factor=
	0
	~	Dmnl/Year [-0.02,0.02]
	~		|

total malaria expenditure=
	(malaria case management expenditure+total IVM expenditure)/
	(1-malaria planning administration overhead expendture share)
	~	$/Year
	~		|

integrated vector management interventions budget=
	malaria prevention expenditure
	~	$/Year
	~	malaria prevention expenditure
	|

exchange rate:INTERPOLATE:
	~	Ksh/current$
	~		|

proportion of malaria cases reported=
	IF THEN ELSE(Time<1995, 0 , MIN(1, reported malaria cases/malaria cases) )
	~	Dmnl
	~	No data before 1994
	|

real health expenditure=
	real gdp 0*health expenditure as fraction of GDP
	~	ksh05/Year
	~	This variable represents public expenditures for health care at constant \
		prices (in real terms).  It is calculated by dividing health expenditures \
		at current prices by the deflator of the Gross Domestic Product.
	|

total fertility rate=
	desired fertility rate*effect of contraceptive prevalence on total fertility rate(contraceptive prevalence\
		)
	~	Dmnl
	~	3,30 hijos por mujer (2022)
	|

elderly death rate= WITH LOOKUP (
	average life expectancy 0,
		([(0,0)-(80,1)],(0,1),(20,0.410881),(22.5,0.389394),(25,0.370157),(27.5,0.352756),(\
		30,0.336902),(32.5,0.322367),(35,0.308965
		),(37.5,0.296544),(40,0.284989),(42.5,0.274432),(45,0.265855),(47.5,0.257306),(50,0.248818\
		),(52.5,0.240404),(55,0.232093
		),(57.5,0.223906),(60,0.215861),(62.5,0.208031),(65,0.199094),(67.5,0.188776),(70,0.1778\
		),(72.5,0.166073),(75,0.15349)
		,(
		77.5,0.139955),(80,0.125409) ))
	~	Dmnl/Year
	~		|

relative life expectancy=
	average life expectancy 0/initial average life expectancy
	~	Dmnl
	~		|

households revenue=
	real gdp 0
	+subsidies and transfers simulated
	+interest on domestic debt simulated
	+Net current transfers from abroad
	~	ksh05/Year
	~	real gdp 0
		+subsidies and transfers simulated
		+interest on domestic debt simulated
		+NET current transfers from abroad
	|

effect of life expectancy on productivity=
	relative life expectancy^elasticity of tfp to life expectancy
	~	Dmnl
	~		|

initial average life expectancy= INITIAL(
	average life expectancy 0)
	~	Year
	~		|

infant death rate= WITH LOOKUP (
	average life expectancy 0,
		([(0,0)-(80,1)],(0,1),(20,0.12662),(22.5,0.113627),(25,0.103322),(27.5,0.0954962),(\
		30,0.086664),(32.5,0.078377),(35,0.0722173
		),(37.5,0.0664472),(40,0.0593487),(42.5,0.0541115),(45,0.0490303),(47.5,0.0442555),\
		(50,0.0397517),(52.5,0.0354835),(55
		,0.0314233
		),(57.5,0.0275458),(60,0.0238273),(62.5,0.0219045),(65,0.0186952),(67.5,0.0157407),\
		(70,0.0129822),(72.5,0.0104157),(75
		,0.008036
		),(77.5,0.005832),(80,0.00378833) ))
	~	Dmnl/Year
	~	This table represents the probability of death for infants, given a \
		certain indicated life expectancy based on income and general health care.
	|

working age death rate= WITH LOOKUP (
	average life expectancy 0,
		([(0,0)-(80,1)],(0,1),(20,0.013531),(22.5,0.012284),(25,0.011165),(27.5,0.01015),(30\
		,0.009223),(32.5,0.008369),(35,0.007584
		),(37.5,0.006853),(40,0.006174),(42.5,0.005598),(45,0.004943),(47.5,0.004339),(50,0.003783\
		),(52.5,0.003269),(55,0.002794
		),(57.5,0.002351),(60,0.001937),(62.5,0.001549),(65,0.001173),(67.5,0.000896),(70,0.000659\
		),(72.5,0.000462),(75,0.000306
		),(77.5,0.000186),(80,0.000102) ))
	~	Dmnl/Year
	~		|

school age death rate= WITH LOOKUP (
	average life expectancy 0,
		([(0,0)-(80,1)],(0,1),(20,0.012801),(22.5,0.011582),(25,0.0104877),(27.5,0.00949433\
		),(30,0.008588),(32.5,0.00775667),(
		35,0.00698867),(37.5,0.006277),(40,0.005614),(42.5,0.004957),(45,0.004342),(47.5,0.003779\
		),(50,0.003262),(52.5,0.00278433
		),(55,0.00234067),(57.5,0.001931),(60,0.001546),(62.5,0.001189),(65,0.000933667),(67.5\
		,0.000703333),(70,0.000508333),(
		72.5
		,0.00035),(75,0.000226667),(77.5,0.000136),(80,7.26667e-005) ))
	~	Dmnl/Year
	~		|

literate elderly deaths=
	literate elderly population*elderly death rate
	~	person/Year
	~		|

capital share= WITH LOOKUP (
	Time,
		([(1980,0)-(2020,0.5)],(1980,0.35),(1990.03,0.35),(2000,0.35),(2010,0.35),(2019.76,\
		0.35) ))
	~	Dmnl
	~	CAPITAL SHARE indicates the weight of the capital in the relative production.
		(1-CAPITAL SHARE) indicates the weight of the labor force in the relative production.
		Perfect fit with the following capital share:
		([(1980,0)-(2020,0.5)],(1980,0.34),(1990.03,0.11),(2000,0.42),(2010,0.41),(\
		2019.76,0.29) )
	|

elderly deaths=
	elderly population*(elderly death rate+elderly death rate adjustment factor)
	~	person/Year
	~		|

perceived pc real disposable income= 
	SMOOTH N(pc real disposable income 0,
	time for income to affect fertility and mortality,
	initial pc real disposable income, 1)
	~	ksh05/(person*Year)
	~		|

infant deaths=
	infant population*(infant death rate+infant death rate adjustment factor)
	~	person/Year
	~	Infant Population*infant death rate+under six malaria deaths
	|

school age death rate adjustment factor=
	0
	~	Dmnl/Year
	~		|

average life expectancy:INTERPOLATE:
	~	Year
	~		|

school age deaths=
	school age population*(school age death rate+school age death rate adjustment factor\
		)
	~	person/Year
	~		|

infant death rate adjustment factor=
	0
	~	Dmnl/Year
	~	-0.016
	|

gdp deflator:INTERPOLATE:
	~	Ksh/ksh05
	~		|

lending to government disbursment time=
	1
	~	Year
	~		|

real disposable income=
	households revenue-domestic revenue simulated
	~	ksh05/Year
	~		|

interest on domestic debt simulated=
	IF THEN ELSE( Time<2010 , interest on domestic debt , interest on domestic debt projected\
		 )
	~	ksh05/Year
	~		|

domestic revenue simulated=
	IF THEN ELSE( Time<2010 , domestic revenue , domestic revenue projected )
	~	ksh05/Year
	~	IF THEN ELSE( {cond} , {ontrue} , {onfalse} )
	|

subsidies and transfers simulated=
	IF THEN ELSE( Time<2004 , subsidies and transfers , subsidies and transfers projected\
		 )
	~	ksh05/Year
	~	only data until 2003
	|

real investment:INTERPOLATE:
	~	ksh05/Year
	~		|

interest on domestic debt projected= 
	DELAY N(saving*interest on domestic debt as share of saving ,
	lending to government disbursment time , interest on domestic debt , 1)
	~	ksh05/Year
	~		|

proportion of deaths due to malaria= 
	SMOOTH N(total malaria deaths/deaths, TIME STEP, initial proportion of deaths due to malaria\
		, 1)
	~	Dmnl
	~	We use 'proportion of deaths due to malaria' to calculate the impact of the deaths \
		in the life expectancy, because total deaths/population has been very \
		constant over history
		Death rate roughly = 0.0145    TIME FOR MALARIA DEATHS TO AFFECT LIFE \
		EXPECTANCY = TIME STEP
	|

average life expectancy 0=
	average life expectancy without malaria*effect of proportion of deaths due to malaria on life expectancy
	-effect of exposure to malaria on lifespan
	~	Year
	~	62,06 años (2022)
		average life expectancy without malaria*effect of proportion of deaths due \
		to malaria on life expectancy-effect of exposure to malaria on lifespan
	|

initial proportion of deaths due to malaria=
	0.18
	~	Dmnl [0.1,0.3]
	~	0.15
	|

malaria mortality=
	total malaria deaths/total population
	~	Dmnl/Year
	~	Globally, malaria caused an estimated 608,000 deaths in 2022, which translates to a \
		mortality rate of 14.3 deaths per 100,000 population at risk. 2011 data in \
		SSA indicated 0.8 million deaths in a population equal to 865 million \
		people. this is about 92 deaths per 100000 population.
		Using a post-mortem questionnaire technique, malaria was identified as the \
		probable cause of 4% of infant deaths and of 25% of deaths in children \
		aged 1 to 4 years. The malaria mortality rate was 6.3 per 1000 per year in \
		infants and 10.7 per 1000 per year in children aged 1 to 4 years. \
		https://pubmed.ncbi.nlm.nih.gov/3318021/
	|

effect of exposure to malaria on lifespan= WITH LOOKUP (
	malaria prevalence,
		([(0,0)-(1,1)],(0,0),(1,1) ))
	~	Year
	~	long term effects malaria life expectancy
		Graph derived from data in paper: Hong. effect of early-life exposure to malaria \
		risk on lifespan.
		Malaria may have caused a lifespan difference of up to 2 years in the United States \
		in the mid-19th century.
		The 1850 mortality rate due to malaria fever per 100,000 population was 68 (U.S. \
		Census Bureau,
		1855), and the average malaria mortality rate among African countries in \
		2019 was 40.3 per 100,000. Then, both settings are comparable.
	|

effect of proportion of deaths due to malaria on life expectancy= WITH LOOKUP (
	proportion of deaths due to malaria,
		([(0,0.5)-(0.9,1)],(0,1),(0.007,0.997),(0.011,0.995),(0.014,0.994),(0.069,0.97),(0.172\
		,0.923),(0.184,0.918),(0.207,0.908),(0.31,0.859),(0.345,0.842),(0.368,0.83),(0.483,\
		0.77),(0.828,0.516) ))
	~	Dmnl
	~	Graph obtained from paper: Ayaga. How Many Years of Life Could Be Saved If \
		Malaria Were Eliminated from a Hyperendemic Area of Northern Ghana
	|

elderly death rate adjustment factor=
	0
	~	Dmnl/Year
	~		|

deaths=
	elderly deaths+infant deaths+school age deaths+working age deaths
	~	person/Year
	~		|

infant population= INTEG (
	births+infant net migration-becoming school age-infant deaths,
		infant population data)
	~	person
	~		|

labor productivity=
	effect of life expectancy on productivity*effect of adult literacy rate on productivity
	~	Dmnl
	~		|

deaths due to other causes=
	malaria infected and partially immune population/average life expectancy 0
	~	person/Year
	~		|

fraction of symptomatic malaria cases attending health centers or dispensaries=
	MIN(1, target malaria treatment coverage*
	access to public malaria treatment facilities*
	fraction of symptomatic malaria cases willing to attend health care services)
	~	Dmnl
	~	Treatment seeking for fever in the formal health sector has substantially increased \
		since 2003 and by 2015, majority of counties had over 60% of children \
		seeking treatment in either a clinic, pharmacy or drug store
		Ministry of Health (2016) The epidemiology and control profile of malaria in Kenya \
		pag. 62
		this variable includes both, attendance to public and to private services.
		'access to public malaria treatment facilities' provides capacity
		'effect of education level on prompt access to formal health care' provides % of \
		people attending health centers.
		This relates reported cases and suspected cases and therefore change over time.
		in profile_ken_en number Reported confirmed cases (health facility) in 2016:  
		2.783.846 compared to the estimated 8.322.500
		From who profile_ken_en 2018, the estimated fraction of cases treated in \
		2014 and 2015 (graph) is 50%
	|

target malaria treatment coverage= WITH LOOKUP (
	Time,
		([(2000,0)-(2011,1)],(2000,0.1),(2001.65,0.11),(2003.03,0.14),(2004.07,0.22),(2005.11\
		,0.4),(2006.02,0.6),(2006.96,0.77),(2007.97,0.89),(2008.98,0.95),(2009.92,0.98),(2011\
		,1) ))
	~	Dmnl
	~		|

access to public malaria treatment facilities=
	effect of access to basic health care on access to malaria treatments(average access to basic health care\
		)
	~	Dmnl
	~		|

malaria prevalence=
	MAX(0,malaria infected and partially immune population/total population)
	~	Dmnl
	~	population fraction affected by malaria
		The percentage of children age 6 months to age 14 testing positive for malaria \
		according to microscopy decreased from 8% in 2015 to 6% in \
		2020.(denominator is population at risk 70%)) MIS36 Malaria Indicator \
		Survey 2020. pag 83
		https://journals.plos.org/globalpublichealth/article?id=10.1371/journal.pgph.0000014
		2019. The estimated national population-adjusted posterior mean parasite \
		prevalence was 4.7% in Kenya
	|

malaria prevention expenditure=
	MAX(0.001, effective malaria control expenditure-malaria case management expenditure\
		)
	~	$/Year
	~	prevention 0.001 to avoid divided by 0
	|

wellbeing index=
	MIN(1, perceived pc real disposable income/reference saturation income)*income weight
	+(average access to basic health care*HEALTH CARE WEIGHT)
	+(average adult literacy rate*(1-(income weight+HEALTH CARE WEIGHT)))
	~	Dmnl
	~	MIN(1, Perceived Pc Real Disposable Income/REFERENCE SATURATION INCOME)*INCOME WEIGHT
		+average access to basic health care*(1-INCOME WEIGHT)
		Higher literacy rates are associated with increased life expectancy. \
		Individuals with strong literacy skills tend to have better health \
		outcomes, higher socioeconomic status, and engage in healthier behaviors. \
		These factors contribute to a longer and healthier life
	|

initial pc real disposable income= INITIAL(
	pc real disposable income)
	~	ksh05/(Year*person)
	~		|

effect of case management coverage on duration fraction of malaria mortality=
	effect of case management coverage on duration fraction of malaria mortality table
	(fraction of symptomatic malaria cases attending health centers or dispensaries)
	~	Dmnl
	~	Decrease of the mortality reference value in percentage
	|

effect of access to basic health care on access to malaria treatments(
	[(0,0)-(0.5,1)],(0,0),(0.1,0.35),(0.2,0.64),(0.3,0.85),(0.4,0.95),(0.5,1))
	~	Dmnl
	~		|

real gdp:INTERPOLATE:
	~	ksh05/Year
	~		|

effect of case management coverage on duration fraction of infectiousness=
	effect of case management coverage on duration fraction of infectiousness table
	(fraction of symptomatic malaria cases attending health centers or dispensaries)
	~	Dmnl
	~	Time during which the person can infect others
	|

asymptomatic population fraction 1=
	0.27
	~	Dmnl
	~	people having malaria but not having the symptoms 0.27
		obtained from the model 'Prevalence incidence problem 2'
		T= A*Ta + (1-A)*Ts --> T = A*Ta + Ts -A*Ts --> T = A*(Ta-Ts) + Ts --> A= \
		(T-Ts)/(Ta-Ts)
		A= asymptomatic fraction
		Ta = recovery time Asymptomatic
		Ts = recovery time Symptomatic
	|

fraction of symptomatic cases=
	(1-asymptomatic population fraction)
	~	Dmnl
	~		|

malaria case management expenditure=
	fraction of symptomatic malaria cases attending health centers or dispensaries
	*expenditure needed for malaria case management
	*proportion of treated cases attending public malaria services
	~	$/Year
	~	fraction of symptomatic malaria cases attending health centers or dispensaries
		*expenditure needed for malaria case management
		*proportion of treated cases attending public malaria services
		Part of the case management paid by donors. Treatment ACT is free for all ages in \
		public sector from 2006.
		The unit cost of a malaria Rapid Diagnostic Test (RDT) varies, but \
		typically falls between $0.20 and $2.30 per test.
	|

time to recover asymptomatic=
	1
	~	Year
	~		|

asymptomatic population fraction=
	(average duration of immunity and infectiveness-time to recover symptomatic)/(time to recover asymptomatic\
		-time to recover symptomatic)
	~	Dmnl
	~	people having malaria but not having the symptoms 0.27
		obtained from the model 'Prevalence incidence problem 2'
		T= A*Ta + (1-A)*Ts --> T = A*Ta + Ts -A*Ts --> T = A*(Ta-Ts) + Ts --> A= \
		(T-Ts)/(Ta-Ts)
		A= asymptomatic fraction
		Ta = recovery time Asymptomatic
		Ts = recovery time Symptomatic
	|

expenditure needed for malaria case management=
	malaria cases*average malaria treatment unit cost*fraction of symptomatic cases
	~	$/Year
	~		|

proportion of treated cases attending public malaria services= WITH LOOKUP (
	Time,
		([(2000,0)-(2016,0.9)],(2000,0.2),(2002,0.24),(2004,0.34),(2005.95,0.48),(2007.88,0.59\
		),(2010,0.65),(2012,0.67),(2014,0.68),(2016,0.68) ))
	~	Dmnl
	~	this variable helps us to adjust expenditure in case management
		https://dhsprogram.com/pubs/pdf/MIS7/MIS7.pdf pag 50 
		In 2010, 65 per cent sought treatment from the public sector and 23 per cent turned \
		to the private sector.
		The percentage not covered here is treated in the private sector (part of the \
		private sector is subsidized)
		In 2020,68% received advice or treatment from the public health sector and 32% \
		received advice or treatment from the private health sector.
		This is adjusted in order to fit financing donors with total expenditure \
		for malaria
	|

time to recover symptomatic=
	0.06
	~	Year
	~	2 weeks 0.041
		1 month 0.082
	|

irs effective coverage=
	MIN(1,proportional reduction in bites when using irs*(population efficiently covered by irs\
		/population living in malaria risk areas))
	~	Dmnl
	~	irs effective coverage of population at risk
	|

proportional reduction in bites when using irs=
	0.7
	~	Dmnl
	~		|

projected IRS resistance timeline= WITH LOOKUP (
	Time,
		([(2010,0)-(2030,1)],(2010,0.2),(2015,0.2),(2020,0.2),(2025,0.2),(2030,0.2) ))
	~	Dmnl
	~		|

population fraction efficiently covered by bednets=
	net use of population at risk*proportional reduction in bites when using nets
	~	Dmnl
	~	bites left (complementary of coverage)
		((1-population fraction covered with nets)+population fraction covered with nets
		*(1-OPTIMAL PROPORTIONAL REDUCTION IN BITES WHEN UNDER BEDNET))
	|

Population fraction efficiently covered By Non Bednets Protective Measures=
	(population covered by non bednets protective measures/population living in malaria risk areas\
		)*effect of household sensitizing on protective measures
	~	Dmnl
	~		|

population living in malaria risk areas=
	proportion of population living in malaria risk areas*total population
	~	person
	~	We assume that the age pyramid keeps constant along the simulation
		We assume that population is uniformly distributed in malaria endemic counties
		population at risk under who definition is different than our population \
		under risk (climatic conditions risk)
	|

integrated vector management coverage fraction=
	MIN(1,
	indicated IVM coverage fraction+
	(MAX(em coverage,MAX(protective measures effective coverage,irs effective coverage))\
		-indicated IVM coverage fraction)
	*interventions overlapping factor)
	~	Dmnl
	~	Two possible ways. When F=1 it's the MAX, When F=0 it's the SUM
		SUM+(MAX-SUM)*F
		MAX+(SUM-MAX)*(1-F)
		a+b+c+((MAX(a,b,c)-(a+b+c))*FACTOR)
		MIN(1,MAX(a,b,c)+(a+b+c-MAX(a,b,c))*(1-FACTOR))
	|

population covered by non ddt irs application=
	DELAY N(non ddt irs expenditure/non ddt irs unit cost, TIME FOR IRS DEPLOYMENT,0,3)
	~	person
	~	non ddt irs expenditure/IRS price per person per year
		DELAY N( {in} , {dtime} , {init} , {order} )
		DELAY N(non ddt irs expenditure/IRS price per person per year, TIME FOR \
		IRS DEPLOYMENT,0,3)
	|

indicated IVM coverage fraction=
	em coverage+protective measures effective coverage+irs effective coverage
	~	Dmnl
	~		|

net use of population at risk=
	itn coverage at risk*effect of household sensitizing on protective measures
	~	Dmnl
	~		|

proportion of households in malaria risk areas sensitized=
	MIN(1,sensitized population/population living in malaria risk areas)
	~	Dmnl
	~		|

area of population living in malaria risk areas=
	IF THEN ELSE( Time<2018, total land area of Kenya*climate suitability index(Time),
	total land area of Kenya*projected climate suitability index)
	~	square kilometer
	~		|

protective measures effective coverage=
	MIN(1, (population fraction efficiently covered by bednets+Population fraction efficiently covered By Non Bednets Protective Measures
))
	~	Dmnl
	~	protective measures effective coverage of population at risk
	|

proportion of population living in malaria risk areas=
	area of population living in malaria risk areas/total land area of Kenya
	~	Dmnl
	~	Area at risk and population at risk seem to be coupled.
		Approximately 70% of Kenya is at risk of malaria transmission, with nearly 70% of \
		the population potentially vulnerable. This includes both areas with \
		endemic transmission and those prone to seasonal outbreaks. Specifically, \
		14 regions in the lake and coastal areas, including Kisumu, Siaya, and \
		Lamu, are considered endemic. Additionally, the northern, northeastern, \
		and southeastern parts of the country experience short periods of intense \
		transmission, according to:
		https://www.medrxiv.org/content/10.1101/2023.07.17.23292805v1.full
	|

death rate=
	IF THEN ELSE (total population=0, 0, deaths/total population)
	~	1/Year
	~		|

malaria deaths[UNDER FIVE]=
	malaria cases*(infant population/total population)*malaria case fatality rate[UNDER FIVE\
		] ~~|
malaria deaths[FIVE AND OVER]=
	malaria cases*((total population-infant population)/total population)*malaria case fatality rate\
		[FIVE AND OVER]
	~	person/Year
	~		|

TIME FOR IRS DEPLOYMENT=
	0.16
	~	Year
	~	2 months
		We also need this delay to avoid circularity with 'malaria case management \
		expenditure' obtained from 'malaria cases'
	|

itn coverage at risk=
	MIN(1,bednet covered population/population living in malaria risk areas)
	~	1
	~		|

malaria cases=
	malaria infected and partially immune population
	*malaria contact rate*malaria infectivity*(non infected vulnerable population/vulnerable population\
		)
	~	person/Year
	~	this is the same equation as in the basic infection model (bass diffusion model) \
		malaria cases = incidence
		An average of 4.9 million outpatient malaria cases (symptomatic) per year were \
		reported over the last five years, and the annual incidence has risen from \
		96 cases per 1000 population to 105 cases per 1000 between 2019 and 2023. \
		Kenya Malaria Strategy 2023-2027
		In the 1980s, malaria prevalence in Kenya was on the rise, with epidemics reported \
		in the western highlands and along the coast. WHO 1999.(wmr2009 profiles \
		pag 45 it says 15 million estimated in 2006)
		wmr2024 pag 245 (5.6 million cases confirmed 2023)
	|

malaria incidence=
	malaria cases
	~	person/Year
	~	Previously known as 'becoming infectious'
	|

irs coverage=
	People protected by IRS/population living in malaria risk areas
	~	Dmnl
	~	IRS IS ONLY IMPLEMENTED IN ENDEMIC AREAS then a good match depends on \
		taking the right number of people living in risk areas
	|

under six malaria cases=
	malaria cases*infant population/total population
	~	person/Year
	~		|

HEALTH CARE WEIGHT=
	0.15
	~	Dmnl [0,1]
	~		|

natural fertility rate:INTERPOLATE:
	~	Dmnl
	~		|

pc real disposable income:INTERPOLATE:
	~	ksh05/(person*Year)
	~		|

annual basic health expenditure=
	share of health expenditure for basic healthcare*real health expenditure
	~	ksh05/Year
	~	(MAX(0,share of health expenditure for basic healthcare*real health \
		expenditure-Implemented Health Expenditure))/HEALTH EXPENDITURE \
		IMPLEMENTATION TIME
		
		(MAX(0,real health expenditure-hiv treatment expenditure-hiv prevention \
		expenditure)-Implemented Health Expenditure)/HEALTH EXPENDITURE \
		IMPLEMENTATION TIME
		
		This flow represents net change in perceived health expenditures.  It is \
		calculated as the difference between real health expenditures and \
		perceived health expenditures, divided by perceived health expenditure \
		adjustment time.
	|

relationship between access to basic health care and doctors per capita=
	1000
	~	Dmnl/(doctor/person)
	~	Full access to basic health care when there is a doctor for every 1000 \
		persons
	|

interest on domestic debt as share of saving=
	0.08
	~	Dmnl
	~	estimated based on data
	|

subsidies and transfers as share of gdp=
	0.01
	~	Dmnl
	~	based on the data
	|

subsidies and transfers projected=
	real gdp 0*subsidies and transfers as share of gdp
	~	ksh05/Year
	~		|

average access to basic health care=
	number of doctors per capita*relationship between access to basic health care and doctors per capita
	~	Dmnl
	~	currently defined as number of doctors per 100000 people (percentage value)
		for fractional value is number of doctors per 1000 people
		it's missing Effects of road Density to Access of Basic HC
		SMOOTH N(fraction of population served by public health care system+
		(1-fraction of population served by public health care system)*proportion of \
		population having access to private healthcare
		, ACCESS TO BASIC HEALTH CARE ADJUSTMENT TIME
		, INITIAL FRACTION OF POPULATION WITH ACCESS TO HEALTH CARE, 1)
		
		This variable represents the overall proportion of people that have prompt \
		access to basic health care.
	|

domestic revenue projected=
	real gdp 0*tax rate projected
	~	ksh05/Year
	~		|

pc health expenditure=
	real health expenditure/total population
	~	ksh05/(Year*person)
	~		|

saving=
	real disposable income*propensity to save
	~	ksh05/Year
	~		|

average number of doctors per health facility=
	1
	~	doctor/hospital
	~		|

basic health capital= INTEG (
	annual basic health expenditure-basic health capital depreciation,
		INITIAL BASIC HEALTH CAPITAL)
	~	ksh05
	~	This stock represents the level of health care expenditures perceived by \
		sector clients, in terms of the level of services they receive.
	|

basic health capital depreciation=
	basic health capital/depreciation time
	~	ksh05/Year
	~		|

total Number of Health Facilities=
	basic health capital*share of basic health capital in health facilities/INVESTMENT COST PER HEALTH FACILITY
	~	hospital
	~	includes Health Centers and hospitals
	|

INVESTMENT COST PER HEALTH FACILITY=
	8.9e+006
	~	ksh05/hospital
	~	7.3e+006 Ksh00 (value from T21 Kenya)
		Ksh00 divided by deflator in 2000 = Ksh00/Ksh05= 0.8173,
		8.9e+006 Ksh05
	|

relative number of doctors pc=
	number of doctors per capita/initial number of doctors pc
	~	Dmnl
	~		|

health expenditure as fraction of GDP
	~	Dmnl
	~		|

initial residual basic health capital= INITIAL(
	residual basic health capital)
	~	ksh05
	~		|

initial number of doctors pc= INITIAL(
	number of doctors per capita)
	~	doctor/person
	~		|

relative residual basic health capital=
	residual basic health capital/initial residual basic health capital
	~	Dmnl
	~		|

number of doctors=
	total Number of Health Facilities*average number of doctors per health facility*(relative residual basic health capital\
		^ELASTICITY OF NUMBER OF DOCTORS TO CAPITAL)
	~	doctor
	~	basic health capital for training/COST OF TRAINING PER PERSON*relative \
		number of health facilities^ELASTICITY OF NUMBER OF DOCTORS TO HEALTH \
		FACILITIES
	|

number of doctors per capita=
	number of doctors/total population
	~	doctor/person
	~		|

residual basic health capital=
	basic health capital*(1-share of basic health capital in health facilities)
	~	ksh05
	~		|

tax rate projected=
	0.22
	~	Dmnl
	~	domestic revenue as share of gdp. 
		We take a reasonable value from historical values
	|

depreciation time=
	20
	~	Year
	~	Same depreciation time in general capital
		in T21 it was 25
	|

INITIAL BASIC HEALTH CAPITAL=
	6.1e+010
	~	ksh05
	~	5e+010 Ksh00 (value from T21 Kenya)
		Ksh00 divided by deflator in 2000 = Ksh00/Ksh05= 0.8173,
		6.1e+010 Ksh05
	|

ELASTICITY OF NUMBER OF DOCTORS TO CAPITAL=
	0.1
	~	Dmnl
	~		|

real investment 0= 
	saving
	~	ksh05/Year
	~	We don't model the finantial sector but private saving is very close to investment \
		so we use it as a proxy.
		SMOOTH N( {in} , {dtime} , {init} , {order} )
		SMOOTH N( saving , LENDING DISBURSEMENT TIME , 9.3e+010, 1 )
	|

share of health expenditure for basic healthcare= WITH LOOKUP (
	Time,
		([(1980,0.2)-(2015,0.8)],(1980,0.4),(1985,0.4),(1990,0.4),(1995,0.4),(2000,0.4),(2005\
		,0.4),(2010,0.4),(2015,0.4) ))
	~	Dmnl
	~	([(1980,0.2)-(2015,0.8)],(1980,0.5),(1985,0.5),(1990,0.5),(1995,0.48),(2000,0.43),(20\
		05,0.38),(2010,0.31),(2015,0.27) )
		([(1980,0.2)-(2015,0.8)],(1980,0.4),(1985,0.4),(1990,0.4),(1995,0.4),(2000,\
		0.4),(2005,0.4),(2010,0.4),(2015,0.4) )
	|

share of basic health capital in health facilities= WITH LOOKUP (
	Time,
		([(1980,0.1)-(2010,0.3)],(1980,0.285),(1985,0.234),(1990.15,0.2),(1995,0.18),(2000,\
		0.165),(2005,0.16),(2010,0.16) ))
	~	Dmnl
	~	([(1980,0)-(2020,1)],(1980,0.25),(1990.15,0.17),(1997,0.35) )
		([(1980,0)-(2020,1)],(1980,0.28),(1985,0.23),(1990.15,0.2),(1995,0.18),(200\
		0,0.17),(2005,0.16),(2010,0.16) )
	|

itn coverage:INTERPOLATE:
	~	1
	~		|

malaria cases from economic survey:INTERPOLATE:
	~	person/Year
	~		|

SENSITIZATION COVERAGE NECESSARY TO ACHIEVE MAXIMUM EFFECTIVENESS=
	1
	~	Dmnl
	~		|

MAXIMUM SENSITIZATION EFFECTIVENESS=
	1
	~	Dmnl
	~		|

efficacy of protective measures without sensitization=
	effect of literacy rate on protective measures efficacy(average adult literacy rate)
	~	Dmnl
	~	proportion of people with access to bednet sleeping under it when no sensitization \
		is implemented. We assume this value is proportional to the literacy rate.
		reasons to not sleep under a net: \
		https://www.ncbi.nlm.nih.gov/pmc/articles/PMC3080352/
	|

population fraction covered by irs=
	People protected by IRS/total population
	~	Dmnl
	~	data taken from the graph at 'profile_ken_en' (approximate values)
	|

proportional reduction in bites when using nets=
	0.75
	~	Dmnl
	~		|

effect of literacy rate on protective measures efficacy(
	[(0,0)-(1,1)],(0,0.15),(0.2,0.35),(0.4,0.48),(0.6,0.55),(0.8,0.59),(1,0.6))
	~	Dmnl
	~	Proportional reduction in risk of infection for covered population
		[(0,0)-(1,1)],(0,0),(0.2,0.33),(0.4,0.53),(0.6,0.63),(0.8,0.68),(1,0.7)
		[(0,0)-(1,1)],(0,0.25),(0.2,0.45),(0.4,0.6),(0.6,0.7),(0.8,0.77),(1,0.8)
	|

net use=
	itn coverage total*effect of household sensitizing on protective measures
	~	Dmnl
	~	this is fraction of people in malaria risk areas sleeping under net
	|

effect of household sensitizing on protective measures=
	MIN(1,efficacy of protective measures without sensitization+(MAXIMUM SENSITIZATION EFFECTIVENESS\
		-efficacy of protective measures without sensitization)*(proportion of households in malaria risk areas sensitized\
		/SENSITIZATION COVERAGE NECESSARY TO ACHIEVE MAXIMUM EFFECTIVENESS))
	~	Dmnl
	~	the proportion hh sensitized covers the gap between minimum and maximum efficacy
		MIN(1,min effect+(MAX EFFECT-min effect)*(proportion hh \
		sensitized/SENSITIZATION COVERAGE NECESSARY TO ACHIEVE MAXIMUM \
		EFFECTIVENESS))
	|

average malaria treatment unit cost=
	proportion of severe malaria cases*treatment cost of severe malaria anemia+(1-proportion of severe malaria cases\
		)*treatment cost of uncomplicated malaria case
	~	$/person
	~	Base year for analysis 2016: fy-2016-kenya-malaria-operational-plan 
		most of the cost by complicated malaria cases
		PMI used 10mill for case management and it's around 30% of the needs. Then \
		the needed case management expenditure to cover 100% is around 33mill
	|

proportion of severe malaria cases=
	0.125
	~	Dmnl
	~	0.5/4.5 = 0.1111
		fy-2016-kenya-malaria-operational-plan pag 43
		0.5 million artesunate for severe malaria while 4.5 million ACTs (4.5 mill for \
		uncomplicated malaria and 0.5 for severe malaria)
		That means 11% of cases are severe malaria anemia (SMA)
	|

treatment cost of uncomplicated malaria case=
	2
	~	$/person
	~	fy-2016-kenya-malaria-operational-plan
		Only the cost of the drugs
		AL (ACT) cost around 1$ and the RDT around 0.35$. We put 2$ in total since there is \
		extra expenditure, for example additional RDTs.
		https://www.ncbi.nlm.nih.gov/books/NBK215621/table/ttt00006/?report=objectonly
		Chloroquine the standard, effective drug for decades costs about 10 U.S. cents per \
		course of treatment for an adult.
		The new effective drugs artemisinin combination therapy (ACT)1 today cost US$2.40 \
		per course wholesale, and can be marked up to five times that amount in \
		pharmacies in Africa.
		All ACTs should contain at least three days treatment with an artemisinin-derivative.
		https://malariaworld.org/blog/uganda-act-treatment-too-expensive
		One dose costs between seven and twelve US dollars.
	|

treatment cost of severe malaria anemia=
	39
	~	$/person
	~	Cost of Treatment of Severe Malarial Anemia in Children Living in Western Kenya.
		Results: It would cost an overall average of US$ 38.83 per child to treat a case of \
		SMA in Western
		Kenya.
	|

population efficiently covered by irs=
	(population efficiently covered by ddt application+population efficiently covered by non ddt irs application\
		)
	~	person
	~		|

accumulated reported financing= INTEG (
	reported financing,
		0)
	~	$
	~		|

People protected by IRS=
	ddt coverage+non ddt irs coverage
	~	person
	~	matching with data is not perfect because irs expenditure is endogenous
	|

total IVM expenditure=
	bednet expenditure+em expenditure+irs expenditure+sensitization expenditure
	~	$/Year
	~		|

real share bednets=
	bednet expenditure/total IVM expenditure
	~	1
	~		|

real share em=
	em expenditure/total IVM expenditure
	~	1
	~		|

real share sensitization=
	sensitization expenditure/total IVM expenditure
	~	1
	~		|

real share irs=
	irs expenditure/total IVM expenditure
	~	1
	~		|

malaria infected and partially immune population= INTEG (
	malaria incidence-deaths due to other causes-infected recovered-total malaria deaths\
		,
		total population*initial malaria prevalence)
	~	person
	~		|

budget for bednets=
	bednet expenditure*fraction of protective measures expenditure for bednets
	~	$/Year
	~		|

ddt expenditure=
	irs expenditure*IF THEN ELSE(Time < 2017, share of irs budget for ddt(Time), future share of irs budget for ddt\
		)
	~	$/Year
	~		|

non ddt irs expenditure=
	irs expenditure*fraction of chemical control expenditure for non ddt irs
	~	$/Year
	~		|

desired fertility rate=
	effect of income on desired fertility rate(relative perceived pc real disposable income\
		)
	~	Dmnl
	~		|

budget for non bednets protective measures=
	bednet expenditure*(1-fraction of protective measures expenditure for bednets)
	~	$/Year
	~		|

real gdp 0=
	initial production*relative production
	~	ksh05/Year
	~		|

literate school age deaths=
	school age population to complete primary education*school age death rate
	~	person/Year
	~		|

future em unit cost=
	3000
	~	$/square kilometer
	~		|

em unit cost=
	IF THEN ELSE(Time<2017, environmental management unit cost(Time), future em unit cost\
		)
	~	$/square kilometer
	~		|

accumulated malaria expenditure= INTEG (
	malaria control funding,
		0)
	~	$
	~	in constant USD
	|

normalized share of ivm budget for sensitization=
	IF THEN ELSE(Time<2018, share of ivm budget for sensitization(Time), future share of ivm budget for sensitization\
		)/total percentage of budget requested
	~	Dmnl
	~		|

households forgetting awareness=
	sensitized population/sensitization duration
	~	person/Year
	~		|

share of ivm budget for sensitization(
	[(2000,0)-(2018,0.2)],(2000,1.97766e-008),(2001,0.0640652),(2002,0.0495491),(2003,0.0120191\
		),(2004,0.0660569),(2005,0.04857),(2006,0.0671466),(2007,0.050416),(2008,0.0350595)\
		,(2009,0.0473946),(2010,0.0600947),(2011,0.0585102),(2012,0.0283355),(2013,0.0934115\
		),(2014,0.078562),(2015,0.0852165),(2016,0.125612),(2017,0.0487457),(2018,0.139976)\
		)
	~	Dmnl
	~	sensitization as fraction from PMI (Presidents Malaria Initiative) documents and EM \
		is the rest until we match total funding
		[(1980,0)-(2017,0.3)],(1980,0.05),(2017,0.05)
	|

total percentage of budget requested=
	IF THEN ELSE(Time<2018, share of ivm budget for sensitization(Time)+share of ivm budget for em\
		(Time)+share of ivm budget for bednet(Time)+share of ivm budget for irs(Time), future share of ivm budget for sensitization\
		+future share of ivm budget for em+future share of ivm budget for bednet+future share of ivm budget for irs\
		)
	~	Dmnl
	~		|

future share of ivm budget for sensitization=
	0.12
	~	Dmnl
	~	0.12
	|

malaria future funding per capita=
	5
	~	$/(person*Year)
	~	See wmr2017-annexes pag 16. (graph bottom-right), around 1.6 dollar per \
		person at risk in 2014-2016, Excludes cost related to health staff and \
		out-of-pocket expenditure, so we consider 2 dollar, in line with the total \
		budget for previous years.
	|

malaria control funding=
	total funding for malaria control
	~	$/Year
	~		|

sensitization=
	sensitization expenditure/sensitization price per person per year
	~	person/Year
	~		|

sensitization duration=
	1
	~	Year
	~	In the LCM we have a value of 2 years. average time of awareness
	|

sensitization price per person per year=
	1
	~	$/person
	~	For sensitization we exclude drugs
		18266+45506+11740+5363+124= 80999$ to cover 74000 persons
		Since set-up costs (18266) only need to be paid the first year, we can easy asume \
		that it's 1$ per person per year
		Costs of community sensitization were estimated based on the time of two teachers \
		per school taken to hold two parent teacher association meetings in \
		schools (three hours per meeting) and included in the recurrent costs
		https://malariajournal.biomedcentral.com/articles/10.1186/1475-2875-7-196
	|

sensitized population= INTEG (
	sensitization-households forgetting awareness,
		0)
	~	person
	~		|

average duration of immunity and infectiveness=
	reference average duration of immunity and infectiveness*effect of case management coverage on duration fraction of infectiousness
	~	Year
	~	static analysis: 6% prevalence nowadays of 55 millones = 3.3 millones
		3.3e6/recovery time = recoveries or malaria cases = 5 million
		average recovery time = 3.3/5 = 0.66 years
		https://trendsnafrica.com/kenya-recorded-5-million-malaria-cases-in-2024/
	|

infected recovered=
	malaria infected and partially immune population/average duration of immunity and infectiveness
	~	person/Year
	~		|

population efficiently covered by non ddt irs application=
	non ddt irs coverage*(1-IRS mosquito percentual resistance)
	~	person
	~		|

adjustment initial literate elderly population=
	0
	~	person
	~	this value is adjusted by observing the initial behaviour of the stock to \
		which it affects
	|

adjustment initial literate working age population=
	0
	~	person
	~	this value is adjusted by observing the initial behaviour of the stock to \
		which it affects
	|

becoming literate working age=
	(school age population to complete primary education-scholars affected by malaria symptoms\
		)/school age duration
	~	person/Year
	~		|

literate working age deaths=
	literate working age population*working age death rate
	~	person/Year
	~		|

initial average adult literacy rate= INITIAL(
	average adult literacy rate)
	~	Dmnl
	~		|

initial literate elderly population=
	adult literacy rate*elderly population+adjustment initial literate elderly population
	~	person
	~		|

initial literate school age population=
	3.5e+006
	~	person
	~	0.472 is initial literacy rate and initial school age pop is 4.25 millioms
		this value is adjusted by observing the initial behaviour of the stock to \
		which it affects
	|

becoming literate elderly=
	literate working age population/working age duration
	~	person/Year
	~		|

initial literate working age population=
	working age population*adult literacy rate+adjustment initial literate working age population
	~	person
	~		|

relative average adult literacy rate=
	average adult literacy rate/initial average adult literacy rate
	~	Dmnl
	~		|

relative adult literacy rate=
	average adult literacy rate/initial adult literacy rate
	~	Dmnl
	~		|

fraction of symptomatic malaria cases willing to attend health care services=
	effect of education level on prompt attendance to health care services(average adult literacy rate\
		)
	~	Dmnl
	~		|

initial adult literacy rate= INITIAL(
	average adult literacy rate)
	~	Dmnl
	~		|

vulnerable population=
	MAX(1,population living in malaria risk areas*(1-integrated vector management coverage fraction\
		))
	~	person
	~	Instead of subtract the people covered from the people at risk; we \
		multiply people at risk by 1 minus the population fraction covered. This \
		way allows keeping age subscripts since the variable of coverage does not \
		use age subscripts so far
	|

Malaria external funding:INTERPOLATE:
	~	$/Year
	~		|

Government contribution:INTERPOLATE:
	~	$/Year
	~		|

private saving:INTERPOLATE:
	~	ksh05/Year
	~		|

Net current transfers from abroad
	~	ksh05/Year
	~	it should be only private ones
	|

relative pc real disposable income=
	pc real disposable income 0/initial pc real disposable income 0
	~	Dmnl
	~		|

propensity to save=
	MIN(1, initial propensity to save*relative pc real disposable income^elasticity of propensity to save to income\
		)
	~	Dmnl
	~	This variable represents the fraction of income that households are \
		willing to save. It is calculated based on the initial propensity to save, \
		which is multiplied by the effect of change in real pc disposable income. \
		The "MIN" function has been used to guarantee that the propensity to save \
		cannot be higher than 1.
	|

total population data=
	elderly Population data+infant population data+school age population data+working age population data
	~	person
	~		|

interest on domestic debt:INTERPOLATE:
	~	ksh05/Year
	~		|

pc real disposable income 0=
	real disposable income/total population
	~	ksh05/(person*Year)
	~		|

domestic revenue
	~	ksh05/Year
	~		|

initial pc real disposable income 0= INITIAL(
	pc real disposable income 0)
	~	ksh05/(person*Year)
	~		|

total population=
	elderly population+infant population+school age population+working age population
	~	person
	~	50 millones en 2018
		55,34 millones (2023)
	|

subsidies and transfers
	~	ksh05/Year
	~		|

real pc gdp=
	real gdp 0/total population
	~	ksh05/(person*Year)
	~		|

itn coverage total=
	MIN(1,bednet covered population/total population)
	~	Dmnl
	~	population fraction covered with bednets
	|

adult literacy rate
	~	Dmnl
	~	Adult literacy rate is the percentage of people ages 15 and above who can, \
		with understanding, read and write a short, simple statement on their \
		everyday life.
	|

age:
	UNDER FIVE, FIVE AND OVER
	~	
	~		|

annual rainfall time series(
	[(1980,600)-(2050,1500)],(1980,750.8),(1981,1008.9),(1982,1221.3),(1983,920.2),(1984\
		,777),(1985,937.2),(1986,934.4),(1987,841.1),(1988,1093.5),(1989,1059.8),(1990,1026.8\
		),(1991,880),(1992,895.8),(1993,852.1),(1994,1077.2),(1995,947.8),(1996,867.8),(1997\
		,1417.4),(1998,1137.8),(1999,905.3),(2000,719.6),(2001,989.3),(2002,1088.6),(2003,944.2\
		),(2004,905.7),(2005,778.1),(2006,1270.4),(2007,1004),(2008,839.5),(2009,826),(2010\
		,900),(2030,960),(2050,1024))
	~	mm/Year
	~	This exogenous input represents average yearly precipitation, measured in \
		mm of rain.
	|

area covered by mosquito source reduction= INTEG (
	source reduction-source regeneration,
		initial area covered by source reduction)
	~	square kilometer
	~		|

average bednet effective duration=
	3.3
	~	Year
	~	3 years gives better fitting with 'ITN coverage' and 'net use' in data.
		WHO 2009. On the basis of previous studies the primary assumption is that a \
		longlasting
		insecticidal net is no longer active after four years and is not included in the \
		household stock.
		Martin: Duration of effectiveness: 3 years (up to 7 years)
	|

average depreciation time=
	20
	~	Year
	~	20
		Same depreciation time in health capital
	|

average duration of source reduction interventions=
	8
	~	Year
	~	8 Base un Utzinger - Zambia study
	|

reference average duration of immunity and infectiveness=
	0.531
	~	Year
	~	it takes around two weeks of treatment to recover from malaria.
		But without clinical illness, asymptomatic infections have been observed to persist \
		for many months or years
		https://pmc.ncbi.nlm.nih.gov/articles/PMC10500611/
		Untreated asymptomatic infections had a mean duration of 194 days = 0.531 \
		year. paper The silent threat
	|

average cost per student=
	8900
	~	ksh05/(Year*person)
	~	From data 2006:Total expenditure per student primary Ksh05
		(around 120 $05)
	|

BAU annual rainfall time series(
	[(1980,600)-(2050,1500)],(1980,750.8),(1981,1008.9),(1982,1221.3),(1983,920.2),(1984\
		,777),(1985,937.2),(1986,934.4),(1987,841.1),(1988,1093.5),(1989,1059.8),(1990,1026.8\
		),(1991,880),(1992,895.8),(1993,852.1),(1994,1077.2),(1995,947.8),(1996,867.8),(1997\
		,1417.4),(1998,1137.8),(1999,905.3),(2000,719.6),(2001,989.3),(2002,1088.6),(2003,944.2\
		),(2004,905.7),(2005,778.1),(2006,1270.4),(2007,1004),(2008,839.5),(2009,826),(2010\
		,900))
	~	mm/Year
	~	This exogenous input represents average yearly precipitation, measured in \
		mm of rain.
	|

becoming elderly=
	working age population/working age duration
	~	person/Year
	~		|

becoming school age=
	infant population/infant stage duration
	~	person/Year
	~		|

becoming working age=
	school age population/school age duration
	~	person/Year
	~		|

bednet covered population=
	bednets in households*coverage per bednet
	~	person
	~		|

bednet unit price=
	6
	~	$/bednet
	~	Best average Martin Data
	|

bednets delivered=
	budget for bednets/bednet unit price
	~	bednet/Year
	~		|

bednets in households= INTEG (
	bednets delivered-discarded bednets,
		initial bednets in households)
	~	bednet
	~		|

births=
	childbearing female population*total fertility rate/fertile period
	~	person/Year
	~	childbearing female population*TOTAL fertility rate un/FERTILE PERIOD
	|

Capital= INTEG (
	real investment 0-depreciation,
		initial capital)
	~	ksh05
	~		|

childbearing female population=
	working age population*proportion of childbearing female in working age population
	~	person
	~		|

Children out of school primary
	~	person
	~		|

climate suitability index(
	[(1980,0.7)-(2015,0.8)],(1980,0.75),(1990,0.75),(2000,0.75),(2010,0.75),(2015,0.75))
	~	Dmnl
	~	Climatic conditions for mosquitoes. Malaria transmission climate suitability index \
		(MTCSI)
		Population grows, but the proportion of population in a given area remains constant \
		over time.
		WHO malaria reports have changed population at risk from 75% to 70%  
		(last year with 75% was 2014 and from 2015 and on it is 70%)(wmr2009 indicates 76%)
		Population in areas of malaria free (or <1%) increased from 35.1% in 2000 to 53.6% \
		in 2015.
		Malaria-free areas were defined on the basis of temperature limits and therefore the \
		proportion of population in this zone remained constant throughout.
		https://web-archive.lshtm.ac.uk/www.linkmalaria.org/country-profiles/kenya.html
		[(1980,0)-(2015,1)],(1980,0.76),(1990,0.76),(2000,0.76),(2010,0.75),(2015,0\
		.7)
	|

contraceptive prevalence=
	initial contraceptive prevalence*(relative average adult literacy rate^elasticity of contraceptive prevalence to literacy rate\
		)
	~	Dmnl
	~		|

coverage per bednet=
	2
	~	person/bednet
	~		|

ddt coverage=
	population covered by ddt application
	~	person
	~		|

ddt price per person per year=
	4
	~	$/(person*Year)
	~	need for accuracy. Martin data
	|

depreciation=
	Capital/average depreciation time
	~	ksh05/Year
	~		|

discarded bednets=
	bednets in households/average bednet effective duration
	~	bednet/Year
	~		|

education expenditure as a fraction of gdp
	~	Dmnl
	~		|

effect of adult literacy rate on productivity=
	relative adult literacy rate^elasticity of tfp to adult literacy rate
	~	Dmnl
	~		|

effect of case management coverage on duration fraction of infectiousness table(
	[(0,0.6)-(1,1)],(0,1),(0.1,0.99),(0.2,0.98),(0.3,0.96),(0.4,0.93),(0.5,0.88),(0.6,0.82\
		),(0.7,0.76),(0.8,0.71),(0.9,0.68),(1,0.67))
	~	Dmnl
	~	[(0,0.6)-(1,1)],(0,1),(0.2,0.98),(0.4,0.92),(0.6,0.81),(0.8,0.72),(1,0.68)
		
		[(0,0.6)-(1,1)],(0,1),(0.1,0.99),(0.2,0.98),(0.3,0.96),(0.4,0.93),(0.5,0.88\
		),(0.6,0.82),(0.7,0.76),(0.8,0.71),(0.9,0.68),(1,0.67)
	|

effect of contraceptive prevalence on total fertility rate(
	[(0.1,0)-(1,3)],(0.1,2.2),(0.25,1.8),(0.4,1.5),(0.6,1.26),(0.8,1.1),(1,1))
	~	Dmnl
	~	[(0.1,0)-(1,3)],(0.1,2.4),(0.25,1.75),(0.4,1.32),(0.6,1.1),(0.8,1),(1,1)
		[(0.1,0)-(1,3)],(0.1,2.1),(0.25,1.8),(0.4,1.5),(0.6,1.1),(0.8,0.7),(1,0.32)
	|

effect of education level on prompt attendance to health care services(
	[(0,0)-(0.8,1)],(0,0.2),(0.2,0.6),(0.4,0.8),(0.6,0.95),(0.8,1))
	~	Dmnl
	~	[(0,0)-(1,1)],(0,0.2),(0.2,0.5),(0.4,0.7),(0.6,0.85),(0.8,0.95),(1,1)
	|

effect of case management coverage on duration fraction of malaria mortality table(
	[(0,0)-(1,0.4)],(0,0.37),(0.2,0.3),(0.4,0.24),(0.6,0.18),(0.8,0.14),(1,0.12))
	~	Dmnl
	~	[(0,0)-(1,0.4)],(0,0.35),(0.2,0.28),(0.4,0.22),(0.6,0.17),(0.8,0.12),(1,0.08)
		[(0,0)-(1,0.4)],(0,0.32),(0.2,0.26),(0.4,0.21),(0.6,0.17),(0.8,0.14),(1,0.12)
		[(0,0)-(1,0.4)],(0,0.37),(0.2,0.3),(0.4,0.24),(0.6,0.18),(0.8,0.14),(1,0.12\
		)
	|

effect of income on desired fertility rate(
	[(0.4,2)-(3,5)],(0.4,5),(0.8,4),(1.2,3.4),(1.6,3.1),(2,2.9),(3,2.8))
	~	Dmnl
	~	this table relates income (data) with desired fertility rate (data)
	|

effective malaria control expenditure=
	total funding for malaria control-malaria planning administration overhead expendture
	~	$/Year
	~		|

elasticity of contraceptive prevalence to literacy rate=
	2.4
	~	Dmnl
	~		|

elasticity of propensity to save to income=
	0.6
	~	Dmnl
	~	This constant represents the elasticity  of the propensity to save relative to real \
		pc disposable income. (The elasticity is the ratio of incremental \
		percentage change in one variable relative to an incremental percentage \
		change in another variable).
		0.5 but calibrated to 0.4
	|

elasticity of tfp to adult literacy rate=
	0.4
	~	Dmnl
	~		|

elasticity of tfp to life expectancy=
	0.7
	~	Dmnl
	~		|

elderly net migration=
	elderly population*net migration rate
	~	person/Year
	~		|

elderly population= INTEG (
	becoming elderly+elderly net migration-elderly deaths,
		elderly Population data)
	~	person
	~		|

elderly Population data
	~	person
	~		|

em coverage=
	POPULATION DENSITY TABLE(area fraction covered by environmental management)*Proportional reduction in risk for EM covered population
	~	Dmnl
	~	in % of population
	|

source regeneration=
	area covered by mosquito source reduction/average duration of source reduction interventions
	~	square kilometer/Year
	~		|

environmental management unit cost(
	[(1980,2000)-(2017,5000)],(1980,3000),(2017,3000))
	~	$/square kilometer
	~	Assuming $1,500 for water infrastructure and $1,500 for household \
		improvement, with a 50% mix.
	|

fertile period=
	30
	~	Year
	~		|

fraction of chemical control expenditure for non ddt irs=
	1-IF THEN ELSE(Time < 2018, share of irs budget for ddt(Time), future share of irs budget for ddt\
		)
	~	Dmnl
	~		|

fraction of protective measures expenditure for bednets=
	1
	~	Dmnl
	~		|

future share of irs budget for ddt=
	0
	~	Dmnl
	~		|

future share of ivm budget for bednet=
	0.75
	~	Dmnl
	~	0.75
	|

future share of ivm budget for em=
	0.08
	~	Dmnl
	~	0.08
	|

future share of ivm budget for irs=
	0.05
	~	Dmnl
	~	0.05
	|

GDP growth
	~	Dmnl/Year
	~		|

real gross capital formation
	~	usd05/Year
	~	similar to real investment
	|

income weight=
	0.7
	~	Dmnl [0.5,1]
	~		|

infant net migration=
	infant population*net migration rate
	~	person/Year
	~		|

infant population data
	~	person
	~		|

infant stage duration=
	6
	~	Year
	~		|

initial area covered by source reduction=
	1
	~	square kilometer
	~		|

initial bednets in households=
	0
	~	bednet
	~	Introduction in 1985
		Report, chapter 6 p.2
		http://www.malariaeliminationgroup.org/sites/default/files/fileuploads/APro\
		spectusonMalariaEliminationCh6.pdf
	|

initial capital=
	3e+012
	~	ksh05
	~	from t21 kenya 2.82e+012 ksh05 but it might need adjustment to reduce the \
		offset error
	|

initial contraceptive prevalence=
	0.16
	~	Dmnl
	~	it doesn't necesarily need to be the initial value at the excel file. \
		remember offset error
	|

initial working force= INITIAL(
	working age population without malaria symptoms)
	~	person
	~	This is initial working age population, minus working age population \
		affected by malaria
	|

initial malaria prevalence=
	0.26
	~	Dmnl
	~		|

initial perceived pc real disposable income= INITIAL(
	perceived pc real disposable income)
	~	ksh05/(person*Year)
	~		|

initial production=
	6e+011
	~	ksh05/Year
	~	we need to adjust the offset
	|

initial propensity to save=
	0.2
	~	Dmnl
	~	This constant represents the initial value of the propensity to save, as recorded by \
		IMF historical data.
		calibrated to 0.2 based on verified data
	|

initial public spending on education per capita= INITIAL(
	Public spending on education per capita)
	~	ksh05/(Year*person)
	~		|

initial real gdp growth rate=
	0.036
	~	Dmnl/Year
	~	offset adjustment
	|

interventions overlapping factor=
	0.5
	~	Dmnl
	~		|

malaria cases old model= WITH LOOKUP (
	Time,
		([(1980,0)-(2030,3e+007)],(1980,1.22382e+007),(1981,1.26341e+007),(1982,1.30791e+007\
		),(1983,1.3541e+007),(1984,1.40142e+007),(1985,1.44951e+007),(1986,1.49873e+007),(1987\
		,1.54943e+007),(1988,1.60169e+007),(1989,1.65557e+007),(1990,1.71184e+007),(1991,1.77009e+007\
		),(1992,1.82922e+007),(1993,1.88864e+007),(1994,1.94805e+007),(1995,2.00738e+007),(\
		1996,2.06683e+007),(1997,2.12716e+007),(1998,2.18849e+007),(1999,2.25089e+007),(2000\
		,2.31437e+007),(2001,2.36985e+007),(2002,2.28185e+007),(2003,2.1965e+007),(2004,2.26436e+007\
		),(2005,2.22162e+007),(2006,1.94397e+007),(2007,1.61244e+007),(2008,1.48272e+007),(\
		2009,1.3866e+007),(2010,1.30115e+007),(2011,1.16931e+007),(2012,1.0016e+007),(2013,\
		9.73755e+006),(2014,9.78901e+006),(2015,9.15157e+006),(2016,7.89278e+006),(2017,7.50722e+006\
		),(2018,6.89609e+006),(2019,6.4049e+006),(2020,6.0582e+006),(2021,5.80961e+006),(2022\
		,5.63034e+006),(2023,5.49952e+006),(2024,5.41458e+006),(2025,5.38033e+006),(2026,5.38182e+006\
		),(2027,5.40834e+006),(2028,5.45292e+006),(2029,5.51083e+006),(2030,5.57875e+006) )\
		)
	~	person/Year
	~	this is the same equation as in the infection game
		Malaria Infectious And Partially Immune Population*MALARIA CONTACT RATE*MALARIA \
		INFECTIVITY*(non infected vulnerable population
		/vulnerable population)
	|

malaria contact rate=
	3
	~	Dmnl/Year
	~	This value is aproximatelly the natural entomological inoculation rate (EIR), which \
		is a measure of malaria transmission intensity and represents the number \
		of infective mosquito bites a person receives per unit of time, typically \
		per year, in the absence of any malaria intervention.
		the value is related to the mosquito and population density.
	|

under five malaria deaths=
	malaria deaths[UNDER FIVE]
	~	person/Year
	~		|

under five malaria deaths as share of total deaths=
	IF THEN ELSE(total malaria deaths<1, 0, under five malaria deaths/total malaria deaths\
		)
	~	Dmnl
	~		|

malaria case fatality rate[age]=
	natural malaria case fatality rate[age]*effect of case management coverage on duration fraction of malaria mortality
	~	Dmnl
	~	This is number of deaths divided by number of cases
	|

malaria infectivity=
	1
	~	Dmnl
	~	Its value is based on the probability of getting infected in each encounter.
		we assume infectivity =1
	|

malaria planning administration overhead expendture=
	total funding for malaria control*malaria planning administration overhead expendture share
	~	$/Year
	~		|

malaria planning administration overhead expendture share=
	0.1
	~	Dmnl
	~		|

mean temperature in c
	~	degrees
	~		|

natural malaria case fatality rate[UNDER FIVE]=
	0.065 ~~|
natural malaria case fatality rate[FIVE AND OVER]=
	0.003
	~	Dmnl
	~	The case fatality rate for malaria, meaning the percentage of malaria cases that \
		result in death.
		Also, it is the probability of dying after contracting malaria.
		The case fatality for non-severe slide-positive admissions fell significantly with \
		time from 6·5% in 1990 to 1·3% in 2007. \
		https://pmc.ncbi.nlm.nih.gov/articles/PMC2607008/
		Data from Mwea indicate 0.25 under six, and 0.0125 for the rest (20 times higher in \
		children)
		Untreated severe malaria can be almost universally fatal, particularly in children
		In the literature, Malaria mortality is defined as deaths specifically attributable \
		to malaria, usually calculated as deaths per 100,000 population at risk.
		https://malariajournal.biomedcentral.com/articles/10.1186/1475-2875-6-96
		ghana 2007. The overall case fatality ratio was 3.5%.
	|

net migration rate
	~	Dmnl/Year
	~	shouldn't be more migration rate for working age population?
		Net migration is the number of immigrants minus the number of emigrants
	|

non bednets protective measures price per person per year=
	20
	~	$/(Year*person)
	~	To protect against malaria besides bednets,insect repellents, wear \
		protective clothing, use window screens, and consider other measures like \
		aerosol insecticides, air conditioning, or electric fans
	|

non ddt irs coverage=
	population covered by non ddt irs application
	~	person
	~		|

non ddt irs unit cost=
	6
	~	$/(Year*person)
	~	irs price per person per year in data is also 6
		Best average from Analysis of 2008 Expenditures in 5 IRS (Task Order 1) TO1 Countries
		Its around 10 dollars per household but duration is 5 months so at least \
		2.4 implementations per year would be 24 dollars, divided by the average \
		size of 4 persons per household = price per person per year
	|

non infected vulnerable population=
	MAX(0,vulnerable population-malaria infected and partially immune population)
	~	person
	~		|

normalized share of ivm budget for bednet=
	IF THEN ELSE(Time<2018,share of ivm budget for bednet(Time),future share of ivm budget for bednet\
		)/total percentage of budget requested
	~	Dmnl
	~		|

normalized share of ivm budget for em=
	IF THEN ELSE(Time<2018, share of ivm budget for em(Time), future share of ivm budget for em\
		)/total percentage of budget requested
	~	Dmnl
	~		|

normalized share of ivm budget for irs=
	IF THEN ELSE(Time<2018,share of ivm budget for irs(Time),future share of ivm budget for irs\
		)/total percentage of budget requested
	~	Dmnl
	~		|

fraction of households owning at least one ITN
	~	Dmnl
	~		|

percentage of school age population covered=
	MIN(1,Public spending on education/total expenditure to cover primary school)
	~	Dmnl
	~		|

DDT mosquito resistance=
	0.4
	~	Dmnl
	~	60% efficacy
		0.4=percentual resistance of mosquito to DDT:
		Many African countries have used DDT for mosquito control in indoor \
		spraying programs, but the primary use of DDT on the continent has been as \
		an agricultural insecticide. Consequently, in parts of west Africa \
		especially, DDT resistance is now widespread
	|

IRS mosquito resistance:INTERPOLATE:
	~	Dmnl
	~	percentual resistance of mosquito to IRS
		Mosquito resistance is defined as the ability of a mosquito population to survive \
		exposure to a standard dose of insecticide, which would otherwise be \
		lethal to a susceptible population
		https://www.ncbi.nlm.nih.gov/pmc/articles/PMC5889576/
		mortality rates after IRS exposure of 80%.
	|

population at risk
	~	person
	~		|

population covered by non bednets protective measures=
	DELAY N(budget for non bednets protective measures/non bednets protective measures price per person per year\
		, time for non bednet protective measures implementation,0,1)
	~	person
	~		|

POPULATION DENSITY TABLE(
	[(0,0)-(1,1)],(0,0),(1.19e-006,0.000588),(3.26e-006,0.00153),(4.58e-006,0.00212),(7.12e-006\
		,0.00314),(8.44e-006,0.00366),(1.07e-005,0.00454),(1.24e-005,0.00516),(1.48e-005,0.00601\
		),(3.95e-005,0.0147),(4.83e-005,0.0177),(5.76e-005,0.0209),(6.73e-005,0.0242),(7.14e-005\
		,0.0255),(8.51e-005,0.0298),(8.75e-005,0.0305),(9.11e-005,0.0315),(9.34e-005,0.0321\
		),(9.44e-005,0.0324),(9.79e-005,0.0333),(0.000103,0.0346),(0.000105,0.0351),(0.000112\
		,0.0368),(0.000115,0.0377),(0.000119,0.0386),(0.000126,0.0402),(0.000134,0.0421),(0.000137\
		,0.0428),(0.000179,0.0526),(0.000184,0.0535),(0.000204,0.0582),(0.000207,0.0588),(0.000216\
		,0.0604),(0.000223,0.0619),(0.000233,0.0637),(0.00024,0.0652),(0.000241,0.0652),(0.000261\
		,0.0687),(0.000267,0.0699),(0.000277,0.0714),(0.00029,0.0736),(0.000305,0.076),(0.000308\
		,0.0765),(0.000311,0.0769),(0.000319,0.0782),(0.000323,0.0789),(0.000327,0.0794),(0.000361\
		,0.0847),(0.000365,0.0854),(0.000383,0.088),(0.000387,0.0885),(0.000396,0.0898),(0.000403\
		,0.0907),(0.000406,0.0911),(0.000409,0.0915),(0.000412,0.0918),(0.000426,0.0935),(0.000431\
		,0.0941),(0.00046,0.0974),(0.000466,0.098),(0.000482,0.0996),(0.000487,0.1),(0.000526\
		,0.104),(0.000561,0.107),(0.000567,0.108),(0.000573,0.108),(0.000598,0.111),(0.000619\
		,0.112),(0.000627,0.113),(0.000734,0.121),(0.000735,0.121),(0.000738,0.121),(0.000748\
		,0.121),(0.000751,0.122),(0.000761,0.122),(0.000779,0.123),(0.000828,0.126),(0.000839\
		,0.126),(0.00086,0.127),(0.00087,0.127),(0.001,0.133),(0.002,0.163),(0.003,0.183),(\
		0.004,0.199),(0.005,0.213),(0.006,0.225),(0.007,0.235),(0.008,0.244),(0.009,0.253),\
		(0.01,0.261),(0.02,0.319),(0.03,0.359),(0.04,0.391),(0.05,0.417),(0.1,0.511),(0.15,\
		0.575),(0.2,0.625),(0.25,0.667),(0.3,0.704),(0.35,0.736),(0.4,0.765),(0.45,0.792),(\
		0.5,0.817),(0.55,0.84),(0.6,0.861),(0.65,0.882),(0.7,0.901),(0.75,0.919),(0.8,0.937\
		),(0.85,0.954),(0.9,0.97),(0.95,0.985),(1,1))
	~	Dmnl
	~	Statistically estimated based on data for major cities in SSA. See UrbanPop.xls\!\!
		covering little space (X axe) we cover a big percentage of people. It's \
		not lineal
	|

population efficiently covered by ddt application=
	ddt coverage*(1-DDT mosquito resistance)
	~	person
	~		|

projected climate suitability index=
	0.75
	~	Dmnl
	~		|

proportion of childbearing female in working age population=
	0.47
	~	Dmnl
	~	average value from data is 0.42
		females from 15 to 44
	|

Proportional reduction in risk for EM covered population=
	0.35
	~	Dmnl
	~	Average of EM and larviciding, with 90% weight on larviciding
	|

Public spending on education=
	education expenditure as a fraction of gdp*real gdp 0
	~	ksh05/Year
	~		|

rainfall
	~	mm/Year
	~		|

real gdp growth rate=
	TREND(real gdp 0, time horizon to measure growth rate, initial real gdp growth rate)
	~	Dmnl/Year
	~		|

reference saturation income=
	250000
	~	ksh05/(person*Year)
	~	200$ month. 2400$ year * 7.5 $/ksh =18000 ksh -> 18000/0.081 = 222222 ksh05 \
		(household of 4 would be 800$/month)
		300$ month. 3600$ year * 7.5 $/ksh =27000 ksh -> 27000/0.081 = 333333 ksh05 
		500$ month. 6000$ year * 7.5 $/ksh =45000 ksh -> 45000/0.081 = 555555 ksh05
	|

region:
	CENTRAL,COAST,EASTERN,NAIROBI,NORTH EASTERN,NYANZA,RIFT VALLEY,WESTERN
	~	
	~		|

relative capital=
	Capital/initial capital
	~	Dmnl
	~		|

Relative Humidity
	~	Dmnl
	~		|

relative working force=
	working age population without malaria symptoms/initial working force
	~	Dmnl
	~		|

relative perceived pc real disposable income=
	perceived pc real disposable income/initial perceived pc real disposable income
	~	Dmnl
	~		|

relative production=
	(relative capital^capital share)*(relative working force^(1-capital share))*labor productivity
	~	Dmnl
	~		|

relative public spending on education per capita=
	Public spending on education per capita/initial public spending on education per capita
	~	Dmnl
	~		|

reported malaria deaths
	~	person/Year
	~	We presume this is undereported. wmr2009 profiles pag 46: all cause deaths \
		reported are less than half of total deaths, so it might be the same with \
		malaria: For example all cause deaths in 2001 in the report are 200000 and \
		in our simulation deaths in 2001 are around 500000
	|

school age duration=
	9
	~	Year
	~		|

school age net migration=
	school age population*net migration rate
	~	person/Year
	~		|

school age population= INTEG (
	becoming school age+school age net migration-becoming working age-school age deaths,
		school age population data)
	~	person
	~		|

school age population data
	~	person
	~		|

sex : FEMALE,MALE
	~	
	~	  Some population variables are broken down by sex.
	|

share of irs budget for ddt(
	[(1990,0)-(2010,1)],(1990,0),(2010,0))
	~	Dmnl
	~		|

share of ivm budget for bednet(
	[(2000,0)-(2018,0.9)],(2000,0.285731),(2001,0.230815),(2002,0.807698),(2003,0.657351\
		),(2004,0.638146),(2005,0.757885),(2006,0.741168),(2007,0.310637),(2008,0.426357),(\
		2009,0.558227),(2010,0.362029),(2011,0.685772),(2012,0.580449),(2013,0.731442),(2014\
		,0.774134),(2015,0.755002),(2016,0.638864),(2017,0.839684),(2018,0.541736))
	~	Dmnl
	~	[(1980,0)-(2017,0.8)],(1980,0.6),(2012,0.6),(2013,0.77),(2016,0.77),(2017,0\
		.8)
	|

share of ivm budget for em(
	[(2000,0)-(2018,0.3)],(2000,3.95532e-008),(2001,0.12813),(2002,0.0990982),(2003,0.0240381\
		),(2004,0.132114),(2005,0.0971399),(2006,0.134293),(2007,0.100832),(2008,0.0701191)\
		,(2009,0.0947891),(2010,0.120189),(2011,0.11702),(2012,0.056671),(2013,0.175147),(2014\
		,0.147304),(2015,0.159781),(2016,0.235523),(2017,0.0913983),(2018,0.262455))
	~	Dmnl
	~	[(1980,0)-(2017,0.3)],(1980,0.1),(2017,0.1)
	|

share of ivm budget for irs(
	[(2000,0)-(2018,0.8)],(2000,0.714269),(2001,0.576989),(2002,0.0436549),(2003,0.306592\
		),(2004,0.163683),(2005,0.096405),(2006,0.0573922),(2007,0.538116),(2008,0.468464),\
		(2009,0.29959),(2010,0.457687),(2011,0.138698),(2012,0.334545),(2013,0),(2014,0),(2015\
		,0),(2016,0),(2017,0.0201723),(2018,0.0558326))
	~	Dmnl
	~	[(1990,0)-(2050,1)],(1990,0.25),(2012,0.25),(2013,0),(2016,0),(2017,0.05)
	|

share of total malaria funding for prevention=
	malaria prevention expenditure/total funding for malaria control
	~	Dmnl
	~		|

reported malaria cases
	~	person/Year
	~	https://apps.who.int/gho/data/view.main.MALARIAESTCASESvc?lang=en
	|

time for em implementation=
	3
	~	Year
	~		|

time for income to affect fertility and mortality=
	10
	~	Year
	~		|

time for non bednet protective measures implementation=
	0.16
	~	Year
	~	2 months
	|

time horizon to measure growth rate=
	1
	~	Year
	~		|

total land area of Kenya=
	581677
	~	square kilometer
	~		|

total malaria deaths=
	SUM(malaria deaths[age!])
	~	person/Year
	~	There are an estimated 3.5 million new malaria cases annually, with 10,700 deaths \
		and an estimated 25 million people at risk of contracting the disease in \
		Kenya
		https://malariajournal.biomedcentral.com/articles/10.1186/s12936-024-05214-4
		Kenya is predicted to see 10,700 deaths and 3.5 million new clinical practice cases \
		annually
		https://www.sciencedirect.com/science/article/pii/S2405844024158665
		Malaria deaths in Kenya have significantly declined in recent years, dropping by 93% \
		from 15,061 in 2015 to 1,060 in 2023.
		It is estimated that approximately 4000 people die from malaria annually,
		https://pmc.ncbi.nlm.nih.gov/articles/PMC10080938/
	|

working age deaths=
	working age population*(working age death rate+working age death rate adjustment factor\
		)
	~	person/Year
	~		|

working age duration=
	50
	~	Year
	~	15+50=65
	|

working age net migration=
	working age population*net migration rate
	~	person/Year
	~		|

working age population= INTEG (
	becoming working age+working age net migration-becoming elderly-working age deaths,
		working age population data)
	~	person
	~		|

working age population data
	~	person
	~		|

********************************************************
	.Control
********************************************************~
		Simulation Control Parameters
	|

FINAL TIME  = 2040
	~	Year
	~	The final time for the simulation.
	|

INITIAL TIME  = 1980
	~	Year
	~	The initial time for the simulation.
	|

SAVEPER  = 1
	~	Year [0,?]
	~	The frequency with which output is stored.
	|

TIME STEP  = 0.0625
	~	Year [0,?]
	~	The time step for the simulation.
	|

\\\---/// Sketch information - do not modify anything except names
V300  Do not put anything below this section - it will be ignored
*01 Population
$192-192-192,0,Times New Roman|12||0-0-0|0-0-0|0-0-255|-1--1--1|-1--1--1|96,96,70,0
10,1,infant population,1259,364,48,25,3,131,0,0,0,0,0,0
10,2,school age population,1485,365,51,27,3,131,0,0,0,0,0,0
10,3,working age population,1720,366,53,29,3,131,0,0,0,0,0,0
10,4,elderly population,1965,367,49,29,3,131,0,0,0,0,0,0
12,5,48,1081,364,10,8,0,3,0,0,-1,0,0,0
1,6,8,1,4,0,0,22,0,0,0,-1--1--1,,1|(1179,364)|
1,7,8,5,100,0,0,22,0,0,0,-1--1--1,,1|(1113,364)|
11,8,48,1142,364,6,8,34,3,0,0,1,0,0,0
10,9,births,1142,386,35,14,40,131,0,2,-1,0,0,0,-1--1--1,0-0-0,|12||128-0-128
1,10,12,2,4,0,0,22,0,0,0,-1--1--1,,1|(1406,364)|
1,11,12,1,100,0,0,22,0,0,0,-1--1--1,,1|(1336,364)|
11,12,3356,1372,364,6,8,34,3,0,0,1,0,0,0
10,13,becoming school age,1372,391,54,19,40,131,0,0,-1,0,0,0
1,14,16,3,4,0,0,22,0,0,0,-1--1--1,,1|(1632,365)|
1,15,16,2,100,0,0,22,0,0,0,-1--1--1,,1|(1561,365)|
11,16,3388,1592,365,6,8,34,3,0,0,1,0,0,0
10,17,becoming working age,1592,392,40,19,40,3,0,0,-1,0,0,0
1,18,20,4,4,0,0,22,0,0,0,-1--1--1,,1|(1879,366)|
1,19,20,3,100,0,0,22,0,0,0,-1--1--1,,1|(1801,366)|
11,20,6172,1836,366,6,8,34,3,0,0,1,0,0,0
10,21,becoming elderly,1836,385,53,11,40,131,0,0,-1,0,0,0
12,22,48,1276,516,10,8,0,3,0,0,-1,0,0,0
1,23,25,22,4,0,0,22,0,0,0,-1--1--1,,1|(1274,481)|
1,24,25,1,100,0,0,22,0,0,0,-1--1--1,,1|(1274,415)|
11,25,48,1274,448,8,6,33,3,0,0,4,0,0,0
10,26,infant deaths,1337,448,55,19,40,131,0,0,-1,0,0,0
12,27,48,1486,517,10,8,0,3,0,0,-1,0,0,0
1,28,30,27,4,0,0,22,0,0,0,-1--1--1,,1|(1486,485)|
1,29,30,2,100,0,0,22,0,0,0,-1--1--1,,1|(1486,420)|
11,30,48,1486,455,8,6,33,3,0,0,4,0,0,0
10,31,school age deaths,1560,455,66,17,40,131,0,0,-1,0,0,0
12,32,48,1719,518,10,8,0,3,0,0,-1,0,0,0
1,33,35,32,4,0,0,22,0,0,0,-1--1--1,,1|(1719,486)|
1,34,35,3,100,0,0,22,0,0,0,-1--1--1,,1|(1719,422)|
11,35,48,1719,456,8,6,33,3,0,0,4,0,0,0
10,36,working age deaths,1776,456,49,21,40,131,0,0,-1,0,0,0
12,37,48,1955,527,10,8,0,3,0,0,-1,0,0,0
1,38,40,37,4,0,0,22,0,0,0,-1--1--1,,1|(1956,497)|
1,39,40,4,100,0,0,22,0,0,0,-1--1--1,,1|(1956,429)|
11,40,48,1956,469,8,6,33,3,0,0,4,0,0,0
10,41,elderly deaths,2024,469,60,18,40,131,0,0,-1,0,0,0
12,42,48,1274,120,10,8,0,3,0,0,-1,0,0,0
1,43,45,1,4,0,0,22,0,0,0,-1--1--1,,1|(1276,268)|
1,44,45,42,100,0,0,22,0,0,0,-1--1--1,,1|(1276,157)|
11,45,48,1276,192,8,6,33,3,0,0,4,0,0,0
10,46,infant net migration,1328,192,44,18,40,131,0,0,-1,0,0,0
12,47,48,1489,120,10,8,0,3,0,0,-1,0,0,0
1,48,50,2,4,0,0,22,0,0,0,-1--1--1,,1|(1491,271)|
1,49,50,47,100,0,0,22,0,0,0,-1--1--1,,1|(1491,160)|
11,50,48,1491,198,8,6,33,3,0,0,4,0,0,0
10,51,school age net migration,1552,198,53,31,40,131,0,0,-1,0,0,0
12,52,48,1731,128,10,8,0,3,0,0,-1,0,0,0
1,53,55,3,4,0,0,22,0,0,0,-1--1--1,,1|(1731,275)|
1,54,55,52,100,0,0,22,0,0,0,-1--1--1,,1|(1731,169)|
11,55,48,1731,208,8,6,33,3,0,0,4,0,0,0
10,56,working age net migration,1790,208,51,19,40,3,0,0,-1,0,0,0
12,57,48,1970,134,10,8,0,3,0,0,-1,0,0,0
1,58,60,4,4,0,0,22,0,0,0,-1--1--1,,1|(1966,274)|
1,59,60,57,100,0,0,22,0,0,0,-1--1--1,,1|(1966,170)|
11,60,48,1966,205,8,6,33,3,0,0,4,0,0,0
10,61,elderly net migration,2007,205,33,19,40,3,0,0,-1,0,0,0
10,62,proportion of childbearing female in working age population,1057,71,113,28,8,3,0,2,0,0,0,0,-1--1--1,0-0-0,|12||255-0-0
10,63,childbearing female population,1081,234,61,19,8,131,0,0,0,0,0,0
1,64,62,63,0,0,0,0,0,64,0,-1--1--1,,1|(1068,150)|
1,65,1,13,1,0,0,0,0,64,0,-1--1--1,,1|(1340,417)|
1,66,1,26,1,0,0,0,0,64,0,-1--1--1,,1|(1253,433)|
1,67,1,46,1,0,0,0,0,64,0,-1--1--1,,1|(1316,264)|
1,68,2,51,1,0,0,0,0,64,0,-1--1--1,,1|(1529,296)|
1,69,2,17,1,0,0,0,0,64,0,-1--1--1,,1|(1510,419)|
1,70,2,31,1,0,0,0,0,64,0,-1--1--1,,1|(1466,399)|
1,71,3,36,1,0,0,0,0,64,0,-1--1--1,,1|(1687,408)|
1,72,3,21,1,0,0,0,0,64,0,-1--1--1,,1|(1772,424)|
1,73,3,56,1,0,0,0,0,64,0,-1--1--1,,1|(1781,283)|
1,74,4,61,1,0,0,0,0,64,0,-1--1--1,,1|(2022,277)|
1,75,4,41,1,0,0,0,0,64,0,-1--1--1,,1|(1924,414)|
10,76,infant stage duration,1405,530,60,23,8,131,0,0,0,0,0,0
10,77,school age duration,1651,524,53,19,8,3,0,0,0,0,0,0
10,78,working age duration,1870,521,59,19,8,3,0,0,0,0,0,0
1,79,76,13,1,0,0,0,0,64,0,-1--1--1,,1|(1390,458)|
1,80,77,17,1,0,0,0,0,64,0,-1--1--1,,1|(1639,469)|
1,81,78,21,1,0,0,0,0,64,0,-1--1--1,,1|(1863,451)|
10,82,net migration rate,1583,64,47,19,8,3,0,2,0,0,0,0,-1--1--1,0-0-0,|12||128-0-128
1,83,82,46,0,0,0,0,0,64,0,-1--1--1,,1|(1460,125)|
1,84,82,51,0,0,0,0,0,64,0,-1--1--1,,1|(1570,118)|
1,85,82,56,0,0,0,0,0,64,0,-1--1--1,,1|(1680,131)|
1,86,82,61,0,0,0,0,0,64,0,-1--1--1,,1|(1795,134)|
1,87,3,63,1,0,0,0,0,64,0,-1--1--1,,1|(1387,68)|
10,88,time for income to affect fertility and mortality,892,914,93,28,8,3,0,2,0,0,0,0,-1--1--1,0-0-0,|12||255-0-0
10,89,perceived pc real disposable income,881,709,61,19,8,3,0,0,0,0,0,0
1,90,88,89,0,0,0,0,0,64,0,-1--1--1,,1|(886,813)|
10,91,wellbeing index,1246,759,48,11,8,131,0,0,0,0,0,0
10,92,reference saturation income,1085,809,53,28,8,3,0,2,0,0,0,0,-1--1--1,0-0-0,|12||255-0-0
10,93,income weight,1254,875,34,19,8,3,0,2,0,0,0,0,-1--1--1,0-0-0,|12||255-0-0
1,94,89,91,0,0,0,0,0,64,0,-1--1--1,,1|(1063,733)|
1,95,92,91,0,0,0,0,0,64,0,-1--1--1,,1|(1167,783)|
1,96,93,91,0,0,0,0,0,64,0,-1--1--1,,1|(1250,819)|
10,97,average life expectancy 0,1689,784,43,19,8,131,0,2,0,0,0,0,-1--1--1,0-0-0,|12||128-0-128
1,98,91,207,0,0,0,0,0,64,0,-1--1--1,,1|(1347,759)|
10,99,desired fertility rate,904,512,48,25,8,131,0,2,0,0,0,0,-1--1--1,0-0-0,|12||128-0-128
10,100,contraceptive prevalence,903,236,43,19,8,3,0,2,0,0,0,0,-1--1--1,0-0-0,|12||128-0-128
10,101,total fertility rate,905,391,69,20,8,131,0,2,0,0,0,0,-1--1--1,0-0-0,|12||128-0-128
1,102,100,101,0,0,0,0,0,64,0,-1--1--1,,1|(903,306)|
10,103,initial perceived pc real disposable income,671,649,89,28,8,3,0,0,0,0,0,0
1,104,89,103,0,0,0,0,0,64,1,-1--1--1,,1|(796,685)|
10,105,relative perceived pc real disposable income,897,610,72,19,8,3,0,0,0,0,0,0
1,106,103,105,0,0,0,0,0,64,0,-1--1--1,,1|(785,629)|
1,107,89,105,0,0,0,0,0,64,0,-1--1--1,,1|(887,666)|
10,108,effect of income on desired fertility rate,711,512,91,28,8,3,0,2,0,0,0,0,-1--1--1,0-0-0,|12||255-0-0
1,109,108,99,0,0,0,0,0,64,0,-1--1--1,,1|(822,512)|
10,110,initial average adult literacy rate,831,-42,70,28,8,3,0,0,0,0,0,0
10,111,relative average adult literacy rate,827,66,67,19,8,3,0,0,0,0,0,0
1,112,110,111,0,0,0,0,0,64,0,-1--1--1,,1|(828,9)|
10,113,elasticity of contraceptive prevalence to literacy rate,704,140,122,28,8,3,0,2,0,0,0,0,-1--1--1,0-0-0,|12||255-0-0
10,114,initial contraceptive prevalence,697,230,68,28,8,3,0,0,0,0,0,0
1,115,114,100,0,0,0,0,0,64,0,-1--1--1,,1|(805,232)|
1,116,111,100,0,0,0,0,0,64,0,-1--1--1,,1|(861,144)|
1,117,113,100,0,0,0,0,0,64,0,-1--1--1,,1|(806,189)|
10,118,fertile period,1050,462,32,19,8,3,0,2,0,0,0,0,-1--1--1,0-0-0,|12||255-0-0
10,119,elderly Population data,1878,301,40,27,8,131,0,2,0,0,0,0,-1--1--1,0-0-0,|12||128-0-128
10,120,working age population data,1629,296,47,29,8,131,0,2,0,0,0,0,-1--1--1,0-0-0,|12||128-0-128
10,121,school age population data,1424,301,47,26,8,131,0,2,0,0,0,0,-1--1--1,0-0-0,|12||128-0-128
10,122,infant population data,1202,300,48,26,8,131,0,2,0,0,0,0,-1--1--1,0-0-0,|12||128-0-128
1,123,122,1,0,0,0,0,0,64,1,-1--1--1,,1|(1225,327)|
1,124,121,2,0,0,0,0,0,64,1,-1--1--1,,1|(1448,327)|
1,125,120,3,0,0,0,0,0,64,1,-1--1--1,,1|(1668,326)|
1,126,119,4,0,0,0,0,0,64,1,-1--1--1,,1|(1913,328)|
10,127,total population data,1760,-62,72,20,8,131,0,0,0,0,0,0
10,128,infant death rate,1341,598,50,11,8,131,0,2,0,0,0,0,-1--1--1,0-0-0,|12||128-0-128
10,129,school age death rate,1616,607,54,19,8,131,0,2,0,0,0,0,-1--1--1,0-0-0,|12||128-0-128
10,130,working age death rate,1877,589,40,19,8,131,0,2,0,0,0,0,-1--1--1,0-0-0,|12||128-0-128
10,131,elderly death rate,2133,595,54,11,8,131,0,2,0,0,0,0,-1--1--1,0-0-0,|12||128-0-128
12,132,2689476,2446,212,229,154,3,188,0,0,1,0,0,0
infant_pop
12,133,330532,2449,536,228,165,3,188,0,0,1,0,0,0
school_age_pop
12,134,199462,2449,853,229,148,3,188,0,0,1,0,0,0
working_age_pop
12,135,199464,2449,1166,230,166,3,188,0,0,1,0,0,0
elderly_pop
1,136,128,26,1,0,0,0,0,64,0,-1--1--1,,1|(1334,516)|
1,137,129,31,1,0,0,0,0,64,0,-1--1--1,,1|(1564,528)|
1,138,130,36,1,0,0,0,0,64,0,-1--1--1,,1|(1810,540)|
1,139,131,41,0,0,0,0,0,64,0,-1--1--1,,1|(2086,540)|
1,140,63,9,1,0,0,0,0,64,0,-1--1--1,,1|(1078,308)|
1,141,118,9,0,0,0,0,0,64,0,-1--1--1,,1|(1093,425)|
1,142,99,101,0,0,0,0,0,64,0,-1--1--1,,1|(904,456)|
10,143,effect of contraceptive prevalence on total fertility rate,698,380,96,38,8,3,0,2,0,0,0,0,-1--1--1,0-0-0,|12||255-0-0
1,144,143,101,0,0,0,0,0,64,0,-1--1--1,,1|(808,385)|
1,145,101,9,0,0,0,0,0,64,0,-1--1--1,,1|(1033,388)|
10,146,deaths,1949,-14,29,11,8,3,0,0,0,0,0,0
10,147,death rate,1823,3,41,24,8,131,0,0,0,0,0,0
1,148,146,147,1,0,0,0,0,64,0,-1--1--1,,1|(1896,0)|
10,149,total population,1646,-3,65,22,8,131,0,2,0,0,0,0,-1--1--1,0-0-0,|12||0-128-0
1,150,149,147,1,0,0,0,0,64,0,-1--1--1,,1|(1798,-12)|
10,151,infant population,1452,-165,39,19,8,2,0,3,-1,0,0,0,0-0-255,0-0-0,|12||0-0-255
10,152,school age population,1421,-111,43,19,8,2,0,3,-1,0,0,0,0-0-255,0-0-0,|12||0-0-255
10,153,working age population,1420,-60,48,19,8,2,0,3,-1,0,0,0,0-0-255,0-0-0,|12||0-0-255
10,154,elderly population,1418,-9,39,19,8,2,0,3,-1,0,0,0,0-0-255,0-0-0,|12||0-0-255
1,155,154,149,0,0,0,0,0,64,0,-1--1--1,,1|(1512,-6)|
1,156,153,149,0,0,0,0,0,64,0,-1--1--1,,1|(1517,-35)|
1,157,152,149,0,0,0,0,0,64,0,-1--1--1,,1|(1523,-61)|
1,158,151,149,0,0,0,0,0,64,0,-1--1--1,,1|(1541,-89)|
10,159,infant population data,1645,-157,54,19,8,2,0,3,-1,0,0,0,0-0-255,0-0-0,|12||0-0-255
10,160,school age population data,1720,-206,54,19,8,2,0,3,-1,0,0,0,0-0-255,0-0-0,|12||0-0-255
10,161,working age population data,1802,-159,59,19,8,2,0,3,-1,0,0,0,0-0-255,0-0-0,|12||0-0-255
10,162,elderly Population data,1922,-198,54,19,8,2,0,3,-1,0,0,0,0-0-255,0-0-0,|12||0-0-255
1,163,159,127,0,0,0,0,0,64,0,-1--1--1,,1|(1696,-114)|
1,164,160,127,0,0,0,0,0,64,0,-1--1--1,,1|(1737,-141)|
1,165,162,127,0,0,0,0,0,64,0,-1--1--1,,1|(1846,-134)|
1,166,161,127,0,0,0,0,0,64,0,-1--1--1,,1|(1783,-117)|
10,167,average adult literacy rate,631,6,47,19,8,2,0,3,-1,0,0,0,0-0-255,0-0-0,|12||0-0-255
1,168,167,111,0,0,0,0,0,64,0,-1--1--1,,1|(714,31)|
1,169,167,110,0,0,0,0,0,64,1,-1--1--1,,1|(712,-13)|
10,170,pc real disposable income 0,778,842,62,19,8,2,0,3,-1,0,0,0,0-0-255,0-0-0,|12||0-0-255
1,171,105,99,0,0,0,0,0,64,0,-1--1--1,,1|(899,570)|
12,172,199466,1084,-260,258,166,3,188,0,0,2,0,0,0
contraceptive prevalence,Graph
12,173,199468,269,105,266,190,3,188,0,0,2,0,0,0
desired fertility rate,Graph
12,174,199470,460,1231,443,256,3,188,0,0,2,0,0,0
total population,Graph
12,175,0,1493,929,130,40,8,135,0,24,-1,0,0,0,-1--1--1,0-0-0,|14|B|0-0-0
there is no background that can explain the historic life expectancy during the 80s and mid 90s
10,176,pc real disposable income,613,859,50,28,8,3,0,0,0,0,0,0
12,177,199472,553,-259,257,162,3,188,0,0,2,0,0,0
total fertility rate,Graph
10,178,natural fertility rate,685,300,39,19,8,3,0,2,0,0,0,0,-1--1--1,0-0-0,|12||128-0-128
10,179,HEALTH CARE WEIGHT,1132,875,56,19,8,131,0,2,-1,0,0,0,-1--1--1,0-0-0,|12||255-0-0
10,180,average adult literacy rate,1305,691,47,19,8,2,0,3,-1,0,0,0,0-0-255,0-0-0,|12||0-0-255
10,181,infant deaths,2099,-116,49,11,8,2,0,3,-1,0,0,0,0-0-255,0-0-0,|12||0-0-255
10,182,school age deaths,2119,-67,39,19,8,2,0,3,-1,0,0,0,0-0-255,0-0-0,|12||0-0-255
10,183,working age deaths,2101,-8,44,19,8,2,0,3,-1,0,0,0,0-0-255,0-0-0,|12||0-0-255
10,184,elderly deaths,2099,55,53,11,8,2,0,3,-1,0,0,0,0-0-255,0-0-0,|12||0-0-255
1,185,181,146,0,0,0,0,0,64,0,-1--1--1,,1|(2029,-68)|
1,186,182,146,0,0,0,0,0,64,0,-1--1--1,,1|(2035,-41)|
1,187,183,146,0,0,0,0,0,64,0,-1--1--1,,1|(2024,-10)|
1,188,184,146,0,0,0,0,0,64,0,-1--1--1,,1|(2030,23)|
10,189,initial pc real disposable income,660,746,85,19,8,3,0,0,0,0,0,0
1,190,176,189,0,0,0,0,0,64,1,-1--1--1,,1|(635,804)|
1,191,189,89,0,0,0,0,0,64,1,-1--1--1,,1|(775,726)|
10,192,average access to basic health care,1173,693,61,19,8,2,0,3,-1,0,0,0,0-0-255,0-0-0,|12||0-0-255
1,193,192,91,0,0,0,0,0,64,0,-1--1--1,,1|(1208,725)|
10,194,elderly death rate adjustment factor,1995,593,64,37,8,131,0,2,0,0,0,0,-1--1--1,0-0-0,|12||255-0-0
1,195,194,41,0,0,0,0,0,64,0,-1--1--1,,1|(2009,528)|
12,196,199474,273,466,262,168,3,188,0,0,2,0,0,0
births,Graph
10,197,proportion of deaths due to malaria,2094,863,69,19,8,3,0,0,0,0,0,0
10,198,effect of proportion of deaths due to malaria on life expectancy,1867,839,110,28,8,3,0,2,0,0,0,0,-1--1--1,0-0-0,|12||0-128-0
1,199,197,198,0,0,0,0,0,64,0,-1--1--1,,1|(2007,853)|
10,200,total malaria deaths,2021,755,44,19,8,2,0,3,-1,0,0,0,0-0-255,0-0-0,|12||0-0-255
1,201,200,197,0,0,0,0,0,64,0,-1--1--1,,1|(2053,803)|
10,202,deaths,2139,776,31,11,8,2,0,3,-1,0,0,0,0-0-255,0-0-0,|12||0-0-255
1,203,202,197,0,0,0,0,0,64,0,-1--1--1,,1|(2121,809)|
10,204,malaria prevalence,1788,1008,40,19,8,2,0,3,-1,0,0,0,0-0-255,0-0-0,|12||0-0-255
10,205,effect of exposure to malaria on lifespan,1712,920,87,28,8,3,0,2,0,0,0,0,-1--1--1,0-0-0,|12||0-128-0
1,206,204,205,0,0,0,0,0,64,0,-1--1--1,,1|(1758,973)|
10,207,average life expectancy without malaria,1488,759,74,19,8,131,0,0,0,0,0,0
1,208,207,97,0,0,0,0,0,64,0,-1--1--1,,1|(1597,772)|
10,209,initial proportion of deaths due to malaria,2078,1006,84,28,8,3,0,0,0,0,0,0
1,210,209,197,1,0,0,0,0,64,1,-1--1--1,,1|(2098,936)|
1,211,180,91,0,0,0,0,0,64,0,-1--1--1,,1|(1276,723)|
1,212,179,91,0,0,0,0,0,64,0,-1--1--1,,1|(1187,817)|
1,213,198,97,0,0,0,0,0,64,0,-1--1--1,,1|(1761,806)|
1,214,205,97,0,0,0,0,0,64,0,-1--1--1,,1|(1701,854)|
10,215,TIME STEP,1949,935,50,11,8,2,0,3,-1,0,0,0,0-0-255,0-0-0,|12||0-0-255
1,216,215,197,0,0,0,0,0,64,0,-1--1--1,,1|(2006,906)|
10,217,average life expectancy,1820,769,57,19,8,3,0,0,0,0,0,0
12,218,199476,1222,1223,318,251,3,188,0,0,1,0,0,0
malaria_effect_on_life_expectancy
12,219,199478,1871,1259,331,222,3,188,0,0,1,0,0,0
average_life_expectancy
1,220,170,89,1,0,0,0,0,64,0,-1--1--1,,1|(850,761)|
12,221,199480,246,798,231,170,3,188,0,0,2,0,0,0
wellbeing index,Graph
10,222,infant death rate adjustment factor,1211,599,57,41,8,131,0,2,0,0,0,0,-1--1--1,0-0-0,|12||255-0-0
1,223,222,26,1,0,0,0,0,64,0,-1--1--1,,1|(1312,499)|
10,224,school age death rate adjustment factor,1483,606,68,38,8,131,0,2,0,0,0,0,-1--1--1,0-0-0,|12||255-0-0
1,225,224,31,0,0,0,0,0,64,0,-1--1--1,,1|(1523,526)|
1,226,97,128,0,0,0,0,0,64,0,-1--1--1,,1|(1513,690)|
1,227,97,129,0,0,0,0,0,64,0,-1--1--1,,1|(1655,701)|
1,228,97,130,0,0,0,0,0,64,0,-1--1--1,,1|(1777,691)|
1,229,97,131,0,0,0,0,0,64,0,-1--1--1,,1|(1913,688)|
10,230,working age death rate adjustment factor,1749,605,71,42,8,131,0,2,0,0,0,0,-1--1--1,0-0-0,|12||255-0-0
1,231,230,36,0,0,0,0,0,64,0,-1--1--1,,1|(1762,526)|
10,232,effect of wellbeing index on average life expectancy,1399,835,99,28,8,3,0,2,0,0,0,0,-1--1--1,0-0-0,|12||255-0-0
1,233,232,207,0,0,0,0,0,64,0,-1--1--1,,1|(1442,797)|
12,234,0,1488,-334,88,16,0,4,0,24,-1,0,0,0,-1--1--1,0-0-0,|20|BU|255-0-0
POPULATION
\\\---/// Sketch information - do not modify anything except names
V300  Do not put anything below this section - it will be ignored
*02 Education
$192-192-192,0,Times New Roman|12||0-0-0|0-0-0|0-0-255|-1--1--1|-1--1--1|96,96,70,0
10,1,Public spending on education,233,584,59,19,8,3,0,0,0,0,0,0
10,2,Public spending on education per capita,200,274,65,19,8,3,0,0,0,0,0,0
1,3,1,2,1,0,0,0,0,64,0,-1--1--1,,1|(125,438)|
10,4,education expenditure as a fraction of gdp,115,705,78,28,8,3,0,2,0,0,0,0,-1--1--1,0-0-0,|12||128-0-128
1,5,4,1,0,0,0,0,0,64,0,-1--1--1,,1|(173,645)|
10,6,initial public spending on education per capita,131,177,96,28,8,3,0,0,0,0,0,0
1,7,2,6,1,0,0,0,0,64,1,-1--1--1,,1|(177,252)|
10,8,relative public spending on education per capita,478,172,96,28,8,3,0,0,0,0,0,0
1,9,2,8,0,0,0,0,0,64,0,-1--1--1,,1|(319,229)|
1,10,6,8,0,0,0,0,0,64,0,-1--1--1,,1|(297,174)|
10,11,average cost per student,219,396,62,19,8,3,0,2,0,0,0,0,-1--1--1,0-0-0,|12||255-0-0
10,12,total expenditure to cover primary school,434,398,67,19,8,3,0,0,0,0,0,0
1,13,11,12,0,0,0,0,0,64,0,-1--1--1,,1|(317,396)|
10,14,percentage of school age population covered,427,509,79,19,8,3,0,0,0,0,0,0
1,15,1,14,1,0,0,0,0,64,0,-1--1--1,,1|(387,521)|
1,16,12,14,0,0,0,0,0,64,0,-1--1--1,,1|(430,446)|
10,17,Children out of school primary,807,164,73,19,8,3,0,2,0,0,0,0,-1--1--1,0-0-0,|12||128-0-128
10,18,drop out 1,1008,255,34,11,8,3,0,0,0,0,0,0
1,19,14,18,0,0,0,0,0,64,0,-1--1--1,,1|(719,380)|
10,20,real gdp 0,64,627,42,11,8,2,0,3,-1,0,0,0,0-0-255,0-0-0,|12||0-0-255
1,21,20,1,0,0,0,0,0,64,0,-1--1--1,,1|(133,609)|
10,22,school age population to complete primary education,1146,668,103,39,3,131,0,0,0,0,0,0
10,23,literate working age population,1540,669,76,42,3,131,0,0,0,0,0,0
10,24,literate elderly population,1898,674,69,45,3,131,0,0,0,0,0,0
1,25,27,23,4,0,0,22,0,0,0,-1--1--1,,1|(1402,667)|
1,26,27,22,100,0,0,22,0,0,0,-1--1--1,,1|(1289,667)|
11,27,1804,1335,667,6,8,34,3,0,0,1,0,0,0
10,28,becoming literate working age,1335,699,54,19,40,131,0,0,-1,0,0,0
1,29,31,24,4,0,0,22,0,0,0,-1--1--1,,1|(1771,660)|
1,30,31,23,100,0,0,22,0,0,0,-1--1--1,,1|(1658,660)|
11,31,1948,1707,660,6,8,34,3,0,0,1,0,0,0
10,32,becoming literate elderly,1707,692,54,19,40,131,0,0,-1,0,0,0
10,33,initial literate school age population,1025,442,69,28,8,131,0,2,0,0,0,0,-1--1--1,0-0-0,|12||255-0-0
10,34,initial literate working age population,1483,533,67,19,8,131,0,0,0,0,0,0
10,35,initial literate elderly population,1798,535,62,19,8,131,0,0,0,0,0,0
1,36,33,22,0,0,0,0,0,64,1,-1--1--1,,1|(1078,543)|
1,37,34,23,0,0,0,0,0,64,1,-1--1--1,,1|(1503,583)|
1,38,35,24,0,0,0,0,0,64,1,-1--1--1,,1|(1833,585)|
12,39,48,1104,856,10,8,0,3,0,0,-1,0,0,0
1,40,42,39,4,0,0,22,0,0,0,-1--1--1,,1|(1101,812)|
1,41,42,22,100,0,0,22,0,0,0,-1--1--1,,1|(1101,735)|
11,42,48,1101,770,8,6,33,3,0,0,4,0,0,0
10,43,literate school age deaths,1180,770,71,23,40,131,0,0,-1,0,0,0
12,44,48,1531,850,10,8,0,3,0,0,-1,0,0,0
1,45,47,44,4,0,0,22,0,0,0,-1--1--1,,1|(1531,808)|
1,46,47,23,100,0,0,22,0,0,0,-1--1--1,,1|(1531,736)|
11,47,48,1531,768,8,6,33,3,0,0,4,0,0,0
10,48,literate working age deaths,1598,768,49,19,40,131,0,0,-1,0,0,0
12,49,48,1881,853,10,8,0,3,0,0,-1,0,0,0
1,50,52,49,4,0,0,22,0,0,0,-1--1--1,,1|(1881,810)|
1,51,52,24,100,0,0,22,0,0,0,-1--1--1,,1|(1881,741)|
11,52,48,1881,770,8,6,33,3,0,0,4,0,0,0
10,53,literate elderly deaths,1933,770,45,19,40,3,0,0,-1,0,0,0
1,54,22,28,1,0,0,0,0,64,0,-1--1--1,,1|(1250,728)|
1,55,23,32,1,0,0,0,0,64,0,-1--1--1,,1|(1641,716)|
1,56,23,48,1,0,0,0,0,64,0,-1--1--1,,1|(1579,711)|
1,57,24,53,0,0,0,0,0,64,0,-1--1--1,,1|(1917,728)|
1,58,22,43,0,0,0,0,0,64,0,-1--1--1,,1|(1163,720)|
10,59,school age population,989,981,43,19,8,2,0,3,-1,0,0,0,0-0-255,0-0-0,|12||0-0-255
10,60,average adult literacy rate,1676,74,43,19,8,3,0,2,0,0,0,0,-1--1--1,0-0-0,|12||0-128-0
10,61,school age duration,1259,590,57,19,8,2,0,3,-1,0,0,0,0-0-255,0-0-0,|12||0-0-255
10,62,working age duration,1669,602,64,19,8,130,0,3,-1,0,0,0,0-0-255,0-0-0,|12||0-0-255
1,63,62,32,0,0,0,0,0,64,0,-1--1--1,,1|(1684,640)|
1,64,61,28,1,0,0,0,0,64,0,-1--1--1,,1|(1319,665)|
10,65,scholars affected by malaria symptoms,1219,980,75,24,8,131,0,2,-1,0,0,0,-1--1--1,0-0-0,|12||0-128-0
1,66,65,28,1,0,0,0,0,64,0,-1--1--1,,1|(1309,900)|
10,67,adult literacy rate,1722,203,52,19,8,3,0,2,-1,0,0,0,-1--1--1,0-0-0,|12||128-0-128
12,68,48,815,659,10,8,0,3,0,0,-1,0,0,0
1,69,71,22,4,0,0,22,0,0,0,-1--1--1,,1|(991,659)|
1,70,71,68,100,0,0,22,0,0,0,-1--1--1,,1|(876,659)|
11,71,48,934,659,6,8,34,3,0,0,1,0,0,0
10,72,school entrance rate,934,686,50,19,40,3,0,0,-1,0,0,0
10,73,working age death rate,1701,840,44,19,8,2,0,3,-1,0,0,0,0-0-255,0-0-0,|12||0-0-255
10,74,elderly death rate,2013,842,46,19,8,2,0,3,-1,0,0,0,0-0-255,0-0-0,|12||0-0-255
1,75,73,48,0,0,0,0,0,64,0,-1--1--1,,1|(1655,807)|
1,76,74,53,0,0,0,0,0,64,0,-1--1--1,,1|(1978,810)|
12,77,0,1788,1138,418,268,3,188,0,0,1,0,0,0
literacy_rate
10,78,working age population,1500,363,48,19,8,2,0,3,-1,0,0,0,0-0-255,0-0-0,|12||0-0-255
1,79,78,34,0,0,0,0,0,64,0,-1--1--1,,1|(1492,441)|
10,80,elderly population,1823,342,39,19,8,2,0,3,-1,0,0,0,0-0-255,0-0-0,|12||0-0-255
1,81,80,35,0,0,0,0,0,64,0,-1--1--1,,1|(1811,431)|
1,82,67,34,1,0,0,0,0,64,0,-1--1--1,,1|(1592,353)|
1,83,67,35,1,0,0,0,0,64,0,-1--1--1,,1|(1760,426)|
10,84,adjustment initial literate working age population,1483,302,98,28,8,3,0,2,0,0,0,0,-1--1--1,0-0-0,|12||255-0-0
10,85,adjustment initial literate elderly population,1875,292,85,28,8,3,0,2,0,0,0,0,-1--1--1,0-0-0,|12||255-0-0
1,86,85,35,1,0,0,0,0,64,0,-1--1--1,,1|(1876,386)|
1,87,84,34,1,0,0,0,0,64,0,-1--1--1,,1|(1422,425)|
10,88,school age death rate,1171,861,48,24,8,130,0,3,-1,0,0,0,0-0-255,0-0-0,|12||0-0-255
1,89,88,43,1,0,0,0,0,64,0,-1--1--1,,1|(1193,823)|
12,90,0,1155,1204,178,50,8,7,0,24,-1,0,0,0,-1--1--1,0-0-0,|14|B|0-0-0
Young literate population is not included because it's a very small fraction of the school age population. Actually, the 9 years of schooling include some secondary education
12,91,0,1144,103,81,16,0,4,0,24,-1,0,0,0,-1--1--1,0-0-0,|20|BU|255-0-0
EDUCATION
10,92,school age population data,423,146,54,19,8,2,1,3,-1,0,0,0,0-0-255,0-0-0,|12||0-0-255
10,93,school age population data,478,333,54,19,8,2,1,3,-1,0,0,0,0-0-255,0-0-0,|12||0-0-255
10,94,school age population data,902,275,54,19,8,2,1,3,-1,0,0,0,0-0-255,0-0-0,|12||0-0-255
10,95,school age population,436,279,43,19,8,2,0,3,-1,0,0,0,0-0-255,0-0-0,|12||0-0-255
1,96,95,2,0,0,0,0,0,64,0,-1--1--1,,1|(335,277)|
1,97,95,12,0,0,0,0,0,64,0,-1--1--1,,1|(435,331)|
10,98,average adult literacy rate,791,258,47,19,8,2,0,3,-1,0,0,0,0-0-255,0-0-0,|12||0-0-255
1,99,98,18,0,0,0,0,0,64,0,-1--1--1,,1|(899,256)|
10,100,percentage of school age population already in school,741,448,79,28,8,3,0,0,0,0,0,0
1,101,22,100,1,0,0,0,0,64,0,-1--1--1,,1|(952,533)|
10,102,percentage of school age population going to school,561,632,83,19,8,3,0,0,0,0,0,0
1,103,14,102,0,0,0,0,0,64,0,-1--1--1,,1|(488,565)|
1,104,95,100,1,0,0,0,0,64,0,-1--1--1,,1|(614,352)|
10,105,time to enroll students,906,922,67,19,8,3,0,0,0,0,0,0
10,106,becoming literate working age,724,765,59,19,8,2,0,3,-1,0,0,0,0-0-255,0-0-0,|12||0-0-255
10,107,literate school age deaths,749,870,62,19,8,2,0,3,-1,0,0,0,0-0-255,0-0-0,|12||0-0-255
12,108,48,1147,392,10,8,0,3,0,0,-1,0,0,0
1,109,111,108,4,0,0,22,0,0,0,-1--1--1,,1|(1147,454)|
1,110,111,22,100,0,0,22,0,0,0,-1--1--1,,1|(1147,574)|
11,111,48,1147,514,8,6,33,3,0,0,4,0,0,0
10,112,dropout,1191,514,36,17,40,131,0,0,-1,0,0,0
1,113,22,112,1,0,0,0,0,64,0,-1--1--1,,1|(1190,579)|
10,114,dropout fraction,1212,331,42,19,8,3,0,0,0,0,0,0
1,115,114,112,1,0,0,0,0,64,0,-1--1--1,,1|(1228,441)|
10,116,dropout,745,829,35,11,8,2,0,3,-1,0,0,0,0-0-255,0-0-0,|12||0-0-255
10,117,proportion of school age population willing to go to school,395,712,106,35,8,131,0,0,0,0,0,0
10,118,pc real disposable income 0,190,832,62,19,8,2,0,3,-1,0,0,0,0-0-255,0-0-0,|12||0-0-255
1,119,118,117,0,0,0,0,0,64,0,-1--1--1,,1|(272,783)|
10,120,school enrollment gap,755,552,56,19,8,3,0,0,0,0,0,0
1,121,117,102,1,0,0,0,0,64,0,-1--1--1,,1|(498,669)|
1,122,100,120,0,0,0,0,0,64,0,-1--1--1,,1|(747,497)|
1,123,102,120,0,0,0,0,0,64,0,-1--1--1,,1|(651,594)|
1,124,116,72,1,0,0,0,0,64,0,-1--1--1,,1|(852,782)|
1,125,106,72,1,0,0,0,0,64,0,-1--1--1,,1|(830,743)|
1,126,107,72,1,0,0,0,0,64,0,-1--1--1,,1|(910,826)|
1,127,105,72,1,0,0,0,0,64,0,-1--1--1,,1|(973,795)|
1,128,120,72,1,0,0,0,0,64,0,-1--1--1,,1|(905,654)|
1,129,59,72,1,0,0,0,0,64,0,-1--1--1,,1|(1023,820)|
10,130,drop out 2,1004,171,34,11,8,3,0,0,0,0,0,0
1,131,17,130,0,0,0,0,0,64,0,-1--1--1,,1|(918,167)|
1,132,95,130,0,0,0,0,0,64,0,-1--1--1,,1|(717,225)|
10,133,Time,1206,238,26,11,8,2,0,3,-1,0,0,0,0-0-255,0-0-0,|12||0-0-255
1,134,133,114,0,0,0,0,0,64,0,-1--1--1,,1|(1207,273)|
10,135,elderly population,1872,165,39,19,8,2,0,3,-1,0,0,0,0-0-255,0-0-0,|12||0-0-255
1,136,135,60,0,0,0,0,0,64,0,-1--1--1,,1|(1780,122)|
1,137,24,60,1,0,0,0,0,64,0,-1--1--1,,1|(2032,293)|
1,138,23,60,1,0,0,0,0,64,0,-1--1--1,,1|(1329,322)|
10,139,working age population,1547,166,48,19,8,2,0,3,-1,0,0,0,0-0-255,0-0-0,|12||0-0-255
1,140,139,60,0,0,0,0,0,64,0,-1--1--1,,1|(1605,124)|
10,141,population fraction affected by malaria symptoms,985,1067,64,28,8,2,0,3,-1,0,0,0,0-0-255,0-0-0,|12||0-0-255
1,142,141,65,0,0,0,0,0,64,0,-1--1--1,,1|(1094,1026)|
1,143,22,65,1,0,0,0,0,64,0,-1--1--1,,1|(1044,787)|
\\\---/// Sketch information - do not modify anything except names
V300  Do not put anything below this section - it will be ignored
*03 Healthcare
$192-192-192,0,Times New Roman|12||0-0-0|0-0-0|0-0-255|-1--1--1|-1--1--1|96,96,80,0
10,1,pc health expenditure,212,500,37,19,8,3,0,0,-1,0,0,0
10,2,real health expenditure,538,482,37,19,8,131,0,0,0,0,0,0
1,3,2,1,0,0,0,0,0,64,0,-1--1--1,,1|(381,490)|
10,4,health expenditure as fraction of GDP,396,400,71,19,8,3,0,2,0,0,0,0,-1--1--1,0-0-0,|12||128-0-128
1,5,4,2,0,0,0,0,0,64,0,-1--1--1,,1|(460,437)|
12,6,0,1343,771,108,30,8,7,0,26,-1,0,0,0,-1--1--1,0-0-0,|14|B|255-0-0
AVERAGE access to basic health care (percentage) [Doctors per 100,000 ppl]
10,7,average access to basic health care,1349,851,57,19,8,131,0,2,0,0,0,0,-1--1--1,0-0-0,|12||0-128-0
10,8,basic health capital,777,581,75,41,3,131,0,0,0,0,0,0
12,9,48,463,571,10,8,0,3,0,0,-1,0,0,0
1,10,12,8,4,0,0,22,0,0,0,-1--1--1,,1|(646,578)|
1,11,12,9,100,0,0,22,0,0,0,-1--1--1,,1|(523,578)|
11,12,48,582,578,8,11,34,3,0,0,1,0,0,0
10,13,annual basic health expenditure,582,616,59,19,40,131,0,0,-1,0,0,0
12,14,48,1145,578,10,8,0,3,0,0,-1,0,0,0
1,15,17,14,4,0,0,22,0,0,0,-1--1--1,,1|(1065,581)|
1,16,17,8,100,0,0,22,0,0,0,-1--1--1,,1|(916,581)|
11,17,48,988,581,8,11,34,3,0,0,1,0,0,0
10,18,basic health capital depreciation,988,618,60,19,40,3,0,0,-1,0,0,0
10,19,total Number of Health Facilities,543,756,48,19,8,3,0,0,0,0,0,0
10,20,number of doctors,753,878,58,11,8,3,0,0,0,0,0,0
10,21,INITIAL BASIC HEALTH CAPITAL,837,460,68,19,8,3,0,0,0,0,0,0
1,22,8,19,0,0,0,0,0,64,0,-1--1--1,,1|(651,675)|
1,23,8,18,0,0,0,0,0,64,0,-1--1--1,,1|(883,599)|
1,24,21,8,0,0,0,0,0,64,1,-1--1--1,,1|(815,503)|
10,25,depreciation time,1033,529,60,19,8,3,0,0,-1,0,0,0
1,26,25,18,0,0,0,0,0,0,0,-1--1--1,,1|(1013,567)|
10,27,share of basic health capital in health facilities,761,697,75,19,8,3,0,2,0,0,0,0,-1--1--1,0-0-0,|12||255-0-0
1,28,27,19,0,0,0,0,0,64,0,-1--1--1,,1|(647,727)|
10,29,initial residual basic health capital,1081,741,71,28,8,3,0,0,0,0,0,0
10,30,relative residual basic health capital,987,831,68,19,8,3,0,0,0,0,0,0
1,31,29,30,0,0,0,0,0,64,0,-1--1--1,,1|(1034,785)|
10,32,INVESTMENT COST PER HEALTH FACILITY,352,751,87,19,8,3,0,0,0,0,0,0
1,33,32,19,0,0,0,0,0,64,0,-1--1--1,,1|(460,753)|
1,34,30,20,0,0,0,0,0,64,0,-1--1--1,,1|(869,854)|
10,35,ELASTICITY OF NUMBER OF DOCTORS TO CAPITAL,561,961,89,28,8,3,0,2,-1,0,0,0,-1--1--1,0-0-0,|10||255-0-0
1,36,35,20,0,0,0,0,0,0,0,-1--1--1,,1|(669,914)|
10,37,number of doctors per capita,931,962,59,19,8,3,0,0,0,0,0,0
1,38,20,37,0,0,0,0,0,64,0,-1--1--1,,1|(826,913)|
10,39,share of health expenditure for basic healthcare,360,614,67,28,8,131,0,2,0,0,0,0,-1--1--1,0-0-0,|12||255-0-0
10,40,Time,751,774,26,11,8,2,0,3,-1,0,0,0,128-128-128,0-0-0,|12||128-128-128
1,41,40,27,0,0,0,0,0,0,0,-1--1--1,,1|(754,746)|
1,42,19,20,0,0,0,0,0,64,0,-1--1--1,,1|(648,817)|
10,43,average number of doctors per health facility,517,872,90,28,8,3,0,0,0,0,0,0
1,44,43,20,0,0,0,0,0,64,0,-1--1--1,,1|(644,874)|
10,45,residual basic health capital,918,735,43,19,8,3,0,0,0,0,0,0
1,46,8,45,0,0,0,0,0,64,0,-1--1--1,,1|(852,663)|
1,47,27,45,0,0,0,0,0,64,0,-1--1--1,,1|(848,717)|
1,48,45,29,0,0,0,0,0,64,1,-1--1--1,,1|(978,736)|
1,49,45,30,0,0,0,0,0,64,0,-1--1--1,,1|(947,777)|
10,50,initial number of doctors pc,1084,992,67,19,8,3,0,0,0,0,0,0
10,51,relative number of doctors pc,1042,1101,57,19,8,3,0,0,0,0,0,0
1,52,50,51,0,0,0,0,0,64,0,-1--1--1,,1|(1065,1039)|
1,53,37,50,0,0,0,0,0,64,1,-1--1--1,,1|(996,974)|
1,54,37,51,0,0,0,0,0,64,0,-1--1--1,,1|(981,1026)|
10,55,Time,197,615,26,11,8,2,0,3,-1,0,0,0,0-0-255,0-0-0,|12||0-0-255
1,56,55,39,0,0,0,0,0,64,0,-1--1--1,,1|(251,614)|
10,57,total population,825,1034,58,11,8,2,0,3,-1,0,0,0,0-0-255,0-0-0,|12||0-0-255
1,58,57,37,0,0,0,0,0,64,0,-1--1--1,,1|(866,1005)|
10,59,real gdp 0,595,309,62,15,8,130,0,3,-1,0,0,0,0-0-255,0-0-0,|12||0-0-255
10,60,total population,215,397,58,11,8,2,0,3,-1,0,0,0,0-0-255,0-0-0,|12||0-0-255
1,61,60,1,0,0,0,0,0,64,0,-1--1--1,,1|(213,437)|
1,62,39,13,0,0,0,0,0,64,0,-1--1--1,,1|(468,614)|
1,63,2,13,0,0,0,0,0,64,0,-1--1--1,,1|(557,542)|
10,64,relationship between access to basic health care and doctors per capita,1336,987,105,38,8,3,0,0,0,0,0,0
1,65,64,7,0,0,0,0,0,64,0,-1--1--1,,1|(1342,916)|
1,66,37,7,0,0,0,0,0,64,0,-1--1--1,,1|(1133,908)|
10,67,real gdp,638,383,44,11,8,2,0,3,0,0,0,0,0-0-255,0-0-0,|12||0-0-255
12,68,14945164,1656,439,469,295,3,188,0,0,2,0,0,0
average access to basic health care,Graph
1,69,59,2,0,0,0,0,0,64,0,-1--1--1,,1|(569,386)|
12,70,0,739,208,93,16,0,4,0,24,-1,0,0,0,-1--1--1,0-0-0,|20|BU|255-0-0
HEALTHCARE
\\\---/// Sketch information - do not modify anything except names
V300  Do not put anything below this section - it will be ignored
*04 Production
$192-192-192,0,Times New Roman|12||0-0-0|0-0-0|0-0-255|-1--1--1|-1--1--1|96,96,70,0
10,1,effect of life expectancy on productivity,1155,999,52,36,8,131,0,0,0,0,0,0
10,2,elasticity of tfp to life expectancy,927,989,86,19,8,131,0,2,0,0,0,0,-1--1--1,255-192-0,|10||255-0-0
1,3,2,1,0,0,0,0,0,64,0,-1--1--1,,1|(1051,993)|
10,4,relative life expectancy,992,1080,36,19,8,131,0,0,0,0,0,0
1,5,4,1,0,0,0,0,0,64,0,-1--1--1,,1|(1059,1046)|
10,6,initial average life expectancy,1028,1202,73,19,8,131,0,0,-1,0,0,0
1,7,6,4,0,0,0,0,0,64,0,-1--1--1,,1|(1012,1147)|
10,8,working age population without malaria symptoms,728,905,82,19,8,3,0,2,0,0,0,0,-1--1--1,0-0-0,|12||0-128-0
10,9,initial working force,817,833,70,19,8,3,0,0,0,0,0,0
10,10,relative working force,992,890,51,19,8,3,0,0,0,0,0,0
1,11,8,10,0,0,0,0,0,64,0,-1--1--1,,1|(868,896)|
1,12,9,10,0,0,0,0,0,64,0,-1--1--1,,1|(901,860)|
1,13,8,9,0,0,0,0,0,64,1,-1--1--1,,1|(766,873)|
10,14,effect of adult literacy rate on productivity,1424,980,66,27,8,131,0,0,0,0,0,0
10,15,elasticity of tfp to adult literacy rate,1631,1008,91,19,8,131,0,2,0,0,0,0,-1--1--1,255-192-0,|10||255-0-0
1,16,15,14,0,0,0,0,0,64,0,-1--1--1,,1|(1521,993)|
10,17,capital share,1077,771,35,19,8,131,0,2,0,0,0,0,-1--1--1,0-0-0,|12||255-0-0
10,18,relative production,1180,833,48,20,8,131,0,0,0,0,0,0
1,19,17,18,1,0,0,0,0,64,0,-1--1--1,,1|(1115,804)|
10,20,labor productivity,1282,905,38,25,8,131,0,0,0,0,0,0
1,21,20,18,1,0,0,0,0,64,0,-1--1--1,,1|(1252,858)|
1,22,1,20,1,0,0,0,0,64,0,-1--1--1,,1|(1248,935)|
1,23,14,20,1,0,0,0,0,64,0,-1--1--1,,1|(1376,915)|
1,24,10,18,1,0,0,0,0,64,0,-1--1--1,,1|(1086,866)|
10,25,initial propensity to save,1146,150,64,28,8,131,0,2,-1,0,0,0,-1--1--1,255-192-0,|10||0-128-0
10,26,propensity to save,915,290,57,11,8,131,0,0,0,0,0,0
1,27,25,26,1,0,0,0,0,64,0,-1--1--1,,1|(1007,207)|
10,28,elasticity of propensity to save to income,963,166,86,28,8,131,0,2,0,0,0,0,-1--1--1,255-192-0,|10||255-0-0
1,29,28,26,0,0,0,0,0,64,0,-1--1--1,,1|(938,230)|
10,30,Capital,897,639,51,29,3,131,0,0,0,0,0,0
12,31,48,678,643,10,8,0,3,0,0,-1,0,0,0
1,32,34,30,4,0,0,22,0,0,0,-1--1--1,,1|(806,642)|
1,33,34,31,100,0,0,22,0,0,0,-1--1--1,,1|(721,642)|
11,34,48,760,642,6,8,34,3,0,0,1,0,0,0
10,35,real investment 0,760,669,53,11,40,131,0,2,-1,0,0,0,0-0-0,0-0-0,|12||128-0-0
12,36,48,1133,646,10,8,0,3,0,0,-1,0,0,0
1,37,39,36,4,0,0,22,0,0,0,-1--1--1,,1|(1081,646)|
1,38,39,30,100,0,0,22,0,0,0,-1--1--1,,1|(987,646)|
11,39,48,1033,646,6,8,34,3,0,0,1,0,0,0
10,40,depreciation,1033,665,39,11,40,3,0,0,-1,0,0,0
10,41,average depreciation time,1176,722,60,28,8,3,0,2,0,0,0,0,-1--1--1,0-0-0,|10||255-0-0
1,42,41,40,0,0,0,0,0,64,0,-1--1--1,,1|(1094,690)|
1,43,30,40,1,0,0,0,0,64,0,-1--1--1,,1|(1000,692)|
10,44,initial capital,787,726,35,19,8,131,0,2,0,0,0,0,-1--1--1,255-0-0,|10||255-0-0
10,45,relative capital,904,761,45,11,8,3,0,0,0,0,0,0
1,46,30,45,1,0,0,0,0,64,0,-1--1--1,,1|(910,707)|
10,47,initial production,1342,779,54,19,8,3,0,2,0,0,0,0,-1--1--1,128-192-0,|10||255-0-0
1,48,44,30,0,0,0,0,0,64,1,-1--1--1,,1|(830,691)|
1,49,44,45,0,0,0,0,0,64,0,-1--1--1,,1|(837,740)|
1,50,45,18,1,0,0,0,0,64,0,-1--1--1,,1|(1004,816)|
10,51,real gdp 0,1302,692,33,11,8,3,0,0,0,0,0,0
1,52,47,51,1,0,0,0,0,64,0,-1--1--1,,1|(1326,731)|
1,53,18,51,1,0,0,0,0,64,0,-1--1--1,,1|(1278,756)|
12,54,0,739,109,91,16,0,4,0,24,-1,0,0,0,0-0-0,0-0-0,|20|BU|255-0-0
PRODUCTION
10,55,real gdp growth rate,1544,780,50,19,8,131,0,2,0,0,0,0,-1--1--1,0-0-0,|12||128-0-128
10,56,initial real gdp growth rate,1665,860,71,19,8,131,0,2,-1,0,0,0,-1--1--1,0-0-0,|12||255-0-0
10,57,time horizon to measure growth rate,1713,749,77,28,8,131,0,0,-1,0,0,0
1,58,51,55,1,0,0,0,0,64,0,-1--1--1,,1|(1391,736)|
1,59,56,55,0,0,0,0,0,64,0,-1--1--1,,1|(1610,823)|
1,60,57,55,1,0,0,0,0,64,0,-1--1--1,,1|(1618,759)|
10,61,real gross capital formation,813,541,62,19,8,3,0,2,0,0,0,0,-1--1--1,0-0-0,|12||128-0-128
10,62,GDP growth,1528,738,41,11,8,3,0,2,0,0,0,0,-1--1--1,0-0-0,|12||128-0-128
10,63,working age population,657,825,48,19,8,2,0,3,-1,0,0,0,0-0-255,0-0-0,|12||0-0-255
1,64,63,8,0,0,0,0,0,64,0,-1--1--1,,1|(687,859)|
10,65,initial adult literacy rate,1359,1191,63,41,8,131,0,0,0,0,0,0
10,66,relative adult literacy rate,1388,1072,68,19,8,3,0,0,0,0,0,0
1,67,65,66,0,0,0,0,0,64,0,-1--1--1,,1|(1373,1127)|
1,68,66,14,0,0,0,0,0,64,0,-1--1--1,,1|(1401,1036)|
10,69,real pc gdp,1329,543,36,11,8,3,0,2,0,0,0,0,-1--1--1,0-0-0,|12||128-0-128
10,70,total population,1185,482,68,20,8,130,0,3,-1,0,0,0,0-0-255,0-0-0,|12||0-0-255
1,71,70,69,0,0,0,0,0,64,0,-1--1--1,,1|(1261,514)|
1,72,51,69,1,0,0,0,0,64,0,-1--1--1,,1|(1313,624)|
10,73,households revenue,1516,504,36,19,8,3,0,2,0,0,0,0,-1--1--1,0-0-0,|12||128-0-128
10,74,Net current transfers from abroad,1642,622,69,19,8,3,0,2,0,0,0,0,-1--1--1,0-0-0,|12||128-0-128
10,75,real disposable income,1461,384,48,19,8,3,0,0,0,0,0,0
1,76,73,75,1,0,0,0,0,64,0,-1--1--1,,1|(1505,451)|
10,77,domestic revenue,1813,305,43,19,8,3,0,2,-1,0,0,0,-1--1--1,0-0-0,|12||128-0-128
10,78,subsidies and transfers,1839,420,55,19,8,3,0,2,-1,0,0,0,-1--1--1,0-0-0,|12||128-0-128
1,79,78,126,0,0,0,0,0,64,0,-1--1--1,,1|(1764,434)|
10,80,pc real disposable income 0,1292,317,58,19,8,3,0,0,0,0,0,0
1,81,75,80,0,0,0,0,0,64,0,-1--1--1,,1|(1383,353)|
1,82,70,80,1,0,0,0,0,64,0,-1--1--1,,1|(1223,393)|
10,83,interest on domestic debt,1853,557,48,19,8,3,0,2,0,0,0,0,-1--1--1,0-0-0,|12||128-0-128
1,84,83,125,0,0,0,0,0,64,0,-1--1--1,,1|(1785,552)|
10,85,initial pc real disposable income 0,1251,218,65,28,8,3,0,0,0,0,0,0
10,86,relative pc real disposable income,1110,279,59,19,8,131,0,0,0,0,0,0
1,87,85,86,1,0,0,0,0,64,0,-1--1--1,,1|(1140,242)|
1,88,80,85,0,0,0,0,0,64,1,-1--1--1,,1|(1276,278)|
1,89,80,86,1,0,0,0,0,64,0,-1--1--1,,1|(1217,284)|
1,90,86,26,1,0,0,0,0,64,0,-1--1--1,,1|(1004,273)|
1,91,26,111,1,0,0,0,0,64,0,-1--1--1,,1|(799,348)|
1,92,75,111,1,0,0,0,0,64,0,-1--1--1,,1|(899,133)|
10,93,private saving,696,385,34,19,8,3,0,2,0,0,0,0,-1--1--1,0-0-0,|12||128-0-128
1,94,51,73,1,0,0,0,0,64,0,-1--1--1,,1|(1453,653)|
10,95,average adult literacy rate,1584,1139,47,19,8,2,0,3,-1,0,0,0,0-0-255,0-0-0,|12||0-0-255
1,96,95,66,0,0,0,0,0,64,0,-1--1--1,,1|(1496,1109)|
1,97,95,65,0,0,0,0,0,64,1,-1--1--1,,1|(1486,1160)|
12,98,0,1373,1302,101,30,8,7,0,24,-1,0,0,0,-1--1--1,0-0-0,|14|B|255-0-0
this sector could adjust better for capital. Follow Ethiopia structure
12,99,0,2286,54,297,198,3,188,0,0,2,0,0,0
households revenue,Graph
10,100,subsidies and transfers as share of gdp,2224,477,110,27,8,131,0,0,0,0,0,0
10,101,tax rate projected,2101,336,71,23,8,131,0,0,0,0,0,0
1,102,101,107,1,0,0,0,0,64,0,-1--1--1,,1|(1943,345)|
1,103,100,105,1,0,0,0,0,64,0,-1--1--1,,1|(2003,451)|
10,104,real gdp 0,2132,398,42,11,8,2,0,3,-1,0,0,0,0-0-255,0-0-0,|12||0-0-255
10,105,subsidies and transfers projected,1945,472,61,28,8,3,0,0,0,0,0,0
1,106,104,105,0,0,0,0,0,64,0,-1--1--1,,1|(2062,425)|
10,107,domestic revenue projected,1934,358,46,28,8,3,0,0,0,0,0,0
1,108,104,107,0,0,0,0,0,64,0,-1--1--1,,1|(2041,379)|
10,109,interest on domestic debt projected,1956,630,65,28,8,3,0,0,0,0,0,0
10,110,interest on domestic debt as share of saving,2235,569,96,30,8,131,0,0,0,0,0,0
10,111,saving,770,396,32,11,8,3,0,0,0,0,0,0
1,112,111,35,1,0,0,0,0,64,0,-1--1--1,,1|(736,495)|
1,113,110,109,0,0,0,0,0,64,0,-1--1--1,,1|(2086,600)|
10,114,saving,2219,649,30,11,8,2,0,3,-1,0,0,0,0-0-255,0-0-0,|12||0-0-255
1,115,114,109,0,0,0,0,0,64,0,-1--1--1,,1|(2111,641)|
10,116,real gdp,1363,651,35,11,8,3,0,0,-1,0,0,0
12,117,0,2172,1041,415,253,3,188,0,0,1,0,0,0
gdp
10,118,average life expectancy 0,718,1149,51,30,8,130,0,3,-1,0,0,0,0-0-255,-1--1--1,|12||0-0-255
1,119,109,125,1,0,0,0,0,64,0,-1--1--1,,1|(1732,576)|
1,120,105,126,1,0,0,0,0,64,0,-1--1--1,,1|(1798,496)|
10,121,domestic revenue simulated,1622,328,47,28,8,3,0,0,0,0,0,0
1,122,107,121,0,0,0,0,0,64,0,-1--1--1,,1|(1785,343)|
1,123,77,121,0,0,0,0,0,64,0,-1--1--1,,1|(1726,315)|
1,124,121,75,0,0,0,0,0,64,0,-1--1--1,,1|(1548,353)|
10,125,interest on domestic debt simulated,1687,545,65,28,8,3,0,0,0,0,0,0
10,126,subsidies and transfers simulated,1673,454,59,19,8,3,0,0,0,0,0,0
10,127,Time,1719,387,26,11,8,2,0,3,-1,0,0,0,0-0-255,0-0-0,|12||0-0-255
1,128,127,121,0,0,0,0,0,64,0,-1--1--1,,1|(1690,369)|
1,129,127,126,0,0,0,0,0,64,0,-1--1--1,,1|(1703,410)|
1,130,127,125,1,0,0,0,0,64,0,-1--1--1,,1|(1739,490)|
10,131,lending to government disbursment time,2111,696,79,28,8,3,0,2,0,0,0,0,-1--1--1,0-0-0,|12||255-0-0
1,132,131,109,0,0,0,0,0,64,0,-1--1--1,,1|(2039,665)|
1,133,83,109,0,0,0,0,0,64,1,-1--1--1,,1|(1891,584)|
10,134,pc real disposable income,1310,385,64,19,8,2,0,3,-1,0,0,0,0-0-255,0-0-0,|12||0-0-255
10,135,real investment,808,583,82,27,8,131,0,2,0,0,0,0,-1--1--1,0-0-0,|12||128-0-128
12,136,0,276,1055,295,205,3,188,0,0,1,0,0,0
investment
12,137,0,280,611,287,238,3,188,0,0,1,0,0,0
Saving
12,138,0,1717,40,267,212,3,188,0,0,1,0,0,0
pc_real_disposable_incom
12,139,0,284,132,286,237,3,188,0,0,1,0,0,0
saving_vs_investment
12,140,0,1146,-136,277,188,3,188,0,0,2,0,0,0
propensity to save,Graph
10,141,average life expectancy,817,1212,54,19,8,2,0,3,-1,0,0,0,0-0-255,0-0-0,|12||0-0-255
10,142,Time,999,724,26,11,8,2,0,3,-1,0,0,0,0-0-255,0-0-0,|12||0-0-255
1,143,142,17,0,0,0,0,0,64,0,-1--1--1,,1|(1025,739)|
1,144,126,73,0,0,0,0,0,64,0,-1--1--1,,1|(1589,479)|
1,145,125,73,0,0,0,0,0,64,0,-1--1--1,,1|(1593,522)|
1,146,74,73,0,0,0,0,0,64,0,-1--1--1,,1|(1584,567)|
1,147,118,4,0,0,0,0,0,64,0,-1--1--1,,1|(855,1114)|
1,148,118,6,0,0,0,0,0,64,1,-1--1--1,,1|(855,1171)|
12,149,0,908,1286,311,28,8,135,0,16,-1,0,0,0,-1--1--1,0-0-0,|12|B|0-0-0
if not available, the initial capital can be calculated assuming that investment is relatively equal to depreciation. Then, initial capital=real investment*depreciation time
10,150,labor fraction lost to malaria,669,996,60,19,8,2,0,3,-1,0,0,0,0-0-255,0-0-0,|12||0-0-255
1,151,150,8,0,0,0,0,0,64,0,-1--1--1,,1|(694,956)|
12,152,0,826,1366,187,47,8,135,0,16,-1,0,0,0,-1--1--1,0-0-0,|12|B|0-0-0
There are many factors not included in this model that affect the total factor productivity. Undernourishment HIV, infrastructure etc, but we presume most of them are related to literacy rate and life expectancy in order to steer productivity.
\\\---/// Sketch information - do not modify anything except names
V300  Do not put anything below this section - it will be ignored
*05 Malaria Transmission
$192-192-192,0,Times New Roman|12||0-0-0|0-0-0|0-0-255|-1--1--1|-1--1--1|96,96,70,0
12,1,0,717,23,65,16,0,4,0,24,-1,0,0,0,0-0-0,0-0-0,|20|BU|255-0-0
MALARIA
10,2,malaria infected and partially immune population,1254,474,114,40,3,131,0,0,0,0,0,0
10,3,vulnerable population,675,389,34,19,8,131,0,0,0,0,0,0
12,4,48,977,475,10,8,0,3,0,0,-1,0,0,0
1,5,7,4,4,0,0,22,0,0,0,-1--1--1,,1|(1015,475)|
1,6,7,2,100,0,0,22,0,0,0,-1--1--1,,1|(1098,475)|
11,7,48,1050,475,6,8,34,3,0,0,3,0,0,0
10,8,infected recovered,1050,456,58,11,40,3,0,0,-1,0,0,0
1,9,2,8,1,0,0,0,0,64,0,-1--1--1,,1|(1164,407)|
10,10,non infected vulnerable population,874,389,68,19,8,131,0,0,0,0,0,0
1,11,3,10,1,0,0,0,0,64,0,-1--1--1,,1|(750,389)|
1,12,2,10,1,0,0,0,0,64,0,-1--1--1,,1|(1035,400)|
10,13,malaria infectivity,797,584,51,19,8,131,0,2,0,0,0,0,-1--1--1,0-0-0,|10||255-0-0
10,14,population living in malaria risk areas,268,270,70,23,8,131,0,0,0,0,0,0
10,15,total land area of Kenya,-38,168,66,19,8,131,0,0,0,0,0,0
10,16,area fraction covered by environmental management,217,422,85,19,8,131,0,0,0,0,0,0
10,17,initial malaria prevalence,1421,297,69,19,8,3,0,2,0,0,0,0,-1--1--1,255-255-0,|10||255-0-0
1,18,17,2,1,0,0,0,0,64,1,-1--1--1,,1|(1302,370)|
10,19,interventions overlapping factor,638,807,66,28,8,131,0,2,0,0,0,0,-1--1--1,0-0-0,|10||255-0-0
1,20,19,21,0,0,0,0,0,64,0,-1--1--1,,1|(653,750)|
10,21,integrated vector management coverage fraction,674,678,81,31,8,131,0,2,0,0,0,0,-1--1--1,0-0-0,|12||0-128-0
10,22,climate suitability index,241,75,77,19,8,131,0,2,0,0,0,0,-1--1--1,0-0-0,|10||255-0-0
10,23,Proportional reduction in risk for EM covered population,18,517,107,28,8,3,0,2,0,0,0,0,-1--1--1,0-0-0,|10||255-0-0
1,24,23,25,0,0,0,0,0,64,0,-1--1--1,,1|(148,520)|
10,25,em coverage,227,523,41,11,8,131,0,0,0,0,0,0
10,26,malaria case fatality rate,1581,684,40,19,8,3,0,0,0,0,0,0
10,27,reference average duration of immunity and infectiveness,1046,169,100,28,8,131,0,2,0,0,0,0,-1--1--1,0-0-0,|12||255-0-0
12,28,48,1258,305,10,8,0,3,0,0,-1,0,0,0
1,29,31,28,4,0,0,22,0,0,0,-1--1--1,,1|(1257,336)|
1,30,31,2,100,0,0,22,0,0,0,-1--1--1,,1|(1257,402)|
11,31,48,1257,365,8,6,33,3,0,0,2,0,0,0
10,32,deaths due to other causes,1186,365,63,22,40,131,0,0,-1,0,0,0
1,33,2,32,1,0,0,0,0,64,0,-1--1--1,,1|(1211,407)|
10,34,proportion of malaria cases reported,996,766,66,28,8,3,0,2,0,0,0,0,-1--1--1,0-0-0,|18||0-128-0
1,35,16,25,0,0,0,0,0,64,0,-1--1--1,,1|(220,469)|
10,36,malaria contact rate,797,535,62,19,8,3,0,2,0,0,0,0,-1--1--1,0-0-0,|10||255-0-0
1,37,14,3,1,0,0,0,0,64,0,-1--1--1,,1|(560,307)|
1,38,25,21,0,0,0,0,0,64,0,-1--1--1,,1|(418,589)|
1,39,21,3,0,0,0,0,0,64,0,-1--1--1,,1|(674,534)|
10,40,proportion of population living in malaria risk areas,-44,280,81,19,8,3,0,0,0,0,0,0
10,41,natural malaria case fatality rate,1676,809,85,19,8,3,0,2,0,0,0,0,-1--1--1,0-0-0,|12||255-0-0
1,42,41,26,0,0,0,0,0,64,0,-1--1--1,,1|(1632,752)|
10,43,under five malaria deaths,1674,593,56,19,8,131,0,0,0,0,0,0
10,44,under five malaria deaths as share of total deaths,1858,510,79,19,8,131,0,0,0,0,0,0
1,45,43,44,0,0,0,0,0,64,0,-1--1--1,,1|(1759,554)|
10,46,under six malaria cases,1355,851,54,19,8,131,0,0,0,0,0,0
1,47,89,44,0,0,0,0,0,64,0,-1--1--1,,1|(1620,503)|
10,48,POPULATION DENSITY TABLE,414,426,62,19,8,3,0,2,0,0,0,0,-1--1--1,0-0-0,|10||128-0-128
1,49,48,25,0,0,0,0,0,64,0,-1--1--1,,1|(319,475)|
10,50,Time,417,107,26,11,8,2,0,3,-1,0,0,0,0-0-255,0-0-0,|12||0-0-255
10,51,malaria cases old model,921,628,55,19,8,131,0,0,0,0,0,0
10,52,malaria deaths,1448,588,55,13,8,131,0,0,0,0,0,0
1,53,26,52,0,0,0,0,0,64,0,-1--1--1,,1|(1516,637)|
1,54,52,89,0,0,0,0,0,64,0,-1--1--1,,1|(1443,553)|
1,55,52,43,0,0,0,0,0,64,0,-1--1--1,,1|(1553,589)|
12,56,48,1254,625,10,8,0,3,0,0,-1,0,0,0
1,57,59,2,4,0,0,22,0,0,0,-1--1--1,,1|(1255,541)|
1,58,59,56,100,0,0,22,0,0,0,-1--1--1,,1|(1255,599)|
11,59,48,1255,575,8,6,33,3,0,0,2,0,0,0
10,60,malaria incidence,1204,575,43,20,40,131,0,0,-1,0,0,0
10,61,reported malaria cases,1039,655,43,19,8,131,0,2,0,0,0,0,-1--1--1,0-0-0,|12||128-0-128
10,62,reported malaria deaths,1530,538,46,19,8,3,0,2,0,0,0,0,-1--1--1,0-0-0,|12||128-0-128
10,63,population at risk,352,315,53,19,8,131,0,2,0,0,0,0,-1--1--1,0-0-0,|12||128-0-128
12,64,2164222,777,1184,359,245,3,188,0,0,1,0,0,0
malaria_cases
12,65,3146770,1516,1176,378,241,3,188,0,0,1,0,0,0
malaria_deaths
10,66,rainfall,-199,-3,27,11,8,3,0,2,0,0,0,0,-1--1--1,0-0-0,|12||128-0-128
10,67,mean temperature in c,-90,-11,52,19,8,3,0,2,0,0,0,0,-1--1--1,0-0-0,|12||128-0-128
10,68,Relative Humidity,50,-10,39,19,8,3,0,2,0,0,0,0,-1--1--1,0-0-0,|12||128-0-128
10,69,projected climate suitability index,-34,76,80,40,8,131,0,2,0,0,0,0,-1--1--1,0-0-0,|12||255-0-0
10,70,effect of case management coverage on duration fraction of infectiousness,835,161,89,28,8,2,0,3,-1,0,0,0,0-0-255,0-0-0,|12||0-0-255
10,71,effect of case management coverage on duration fraction of malaria mortality,1793,715,110,28,8,130,0,3,-1,0,0,0,0-0-255,0-0-0,|12||0-0-255
1,72,71,26,0,0,0,0,0,64,0,-1--1--1,,1|(1658,695)|
10,73,infant population,1440,756,67,21,8,130,0,3,-1,0,0,0,0-0-255,0-0-0,|12||0-0-255
1,74,73,52,0,0,0,0,0,64,0,-1--1--1,,1|(1443,674)|
1,75,73,46,1,0,0,0,0,64,0,-1--1--1,,1|(1367,832)|
10,76,total population,1350,706,54,19,8,2,0,3,-1,0,0,0,0-0-255,0-0-0,|12||0-0-255
1,77,76,52,1,0,0,0,0,64,0,-1--1--1,,1|(1405,636)|
1,78,76,46,0,0,0,0,0,64,0,-1--1--1,,1|(1351,771)|
1,79,76,2,1,0,0,0,0,64,1,-1--1--1,,1|(1352,582)|
10,80,total population,413,201,73,17,8,130,0,3,-1,0,0,0,0-0-255,0-0-0,|12||0-0-255
10,81,average duration of immunity and infectiveness,975,277,90,29,8,131,0,0,0,0,0,0
1,82,81,8,0,0,0,0,0,64,0,-1--1--1,,1|(1013,369)|
1,83,70,81,0,0,0,0,0,64,0,-1--1--1,,1|(898,214)|
1,84,27,81,0,0,0,0,0,64,0,-1--1--1,,1|(1014,216)|
12,85,48,1514,472,10,8,0,3,0,0,-1,0,0,0
1,86,88,85,4,0,0,22,0,0,0,-1--1--1,,1|(1473,472)|
1,87,88,2,100,0,0,22,0,0,0,-1--1--1,,1|(1399,472)|
11,88,48,1436,472,6,8,34,3,0,0,1,0,0,0
10,89,total malaria deaths,1436,499,39,19,40,3,0,2,0,0,0,0,-1--1--1,0-0-0,|12||0-128-0
12,90,0,983,905,256,30,8,135,0,24,-1,0,0,0,-1--1--1,0-0-0,|14|B|0-0-0
data matches with simulation from 2010 when the reporting system is able to account for most of the malaria cases
10,91,Time,883,699,26,11,8,2,0,3,-1,0,0,0,0-0-255,0-0-0,|12||0-0-255
1,92,91,51,0,0,0,0,0,64,0,-1--1--1,,1|(895,673)|
10,93,irs effective coverage,223,642,41,19,8,2,0,3,-1,0,0,0,0-0-255,0-0-0,|12||0-0-255
10,94,protective measures effective coverage,234,838,68,19,8,2,0,3,-1,0,0,0,0-0-255,0-0-0,|12||0-0-255
10,95,malaria cases from economic survey,1165,846,71,28,8,3,0,2,0,0,0,0,-1--1--1,0-0-0,|12||128-0-128
1,96,80,14,0,0,0,0,0,64,0,-1--1--1,,1|(353,229)|
1,97,50,108,0,0,0,0,0,64,0,-1--1--1,,1|(359,128)|
10,98,malaria cases,988,579,55,22,8,131,0,2,0,0,0,0,-1--1--1,0-0-0,|12||0-128-0
1,99,36,98,0,0,0,0,0,64,0,-1--1--1,,1|(889,555)|
1,100,2,98,0,0,0,0,0,64,0,-1--1--1,,1|(1104,532)|
1,101,13,98,0,0,0,0,0,64,0,-1--1--1,,1|(883,581)|
1,102,10,98,0,0,0,0,0,64,0,-1--1--1,,1|(925,476)|
1,103,3,98,0,0,0,0,0,64,0,-1--1--1,,1|(822,478)|
1,104,98,60,1,0,0,0,0,64,0,-1--1--1,,1|(1095,576)|
1,105,98,52,1,0,0,0,0,64,0,-1--1--1,,1|(1193,644)|
1,106,98,46,1,0,0,0,0,64,0,-1--1--1,,1|(1144,670)|
12,107,0,45,750,181,48,8,135,0,24,-1,0,0,0,-1--1--1,0-0-0,|16|B|255-0-0
Protective measures and IRS coverage refer to population living in high risk areas, so when coverage is 1, everone at rist is covered
10,108,area of population living in malaria risk areas,260,167,84,21,8,131,0,0,0,0,0,0
1,109,22,108,0,0,0,0,0,64,0,-1--1--1,,1|(248,113)|
1,110,69,108,1,0,0,0,0,64,0,-1--1--1,,1|(136,106)|
1,111,15,108,0,0,0,0,0,64,0,-1--1--1,,1|(95,167)|
1,112,108,16,1,0,0,0,0,64,0,-1--1--1,,1|(168,306)|
1,113,108,40,0,0,0,0,0,64,0,-1--1--1,,1|(112,222)|
1,114,15,40,0,0,0,0,0,64,0,-1--1--1,,1|(-40,217)|
1,115,40,14,0,0,0,0,0,64,0,-1--1--1,,1|(110,275)|
10,116,indicated IVM coverage fraction,423,705,55,19,8,3,0,0,-1,0,0,0
1,117,116,21,0,0,0,0,0,64,0,-1--1--1,,1|(528,693)|
1,118,93,116,0,0,0,0,0,64,0,-1--1--1,,1|(309,668)|
1,119,25,116,0,0,0,0,0,64,0,-1--1--1,,1|(314,605)|
1,120,94,116,0,0,0,0,0,64,0,-1--1--1,,1|(322,775)|
1,121,94,21,1,0,0,0,0,64,0,-1--1--1,,1|(432,765)|
1,122,93,21,1,0,0,0,0,64,0,-1--1--1,,1|(461,644)|
12,123,1312278,136,1179,274,240,3,188,0,0,2,0,0,0
integrated vector management coverage fraction,Graph
10,124,malaria prevalence,1521,377,52,18,8,131,0,2,0,0,0,0,-1--1--1,0-0-0,|12||0-128-0
1,125,2,124,1,0,0,0,0,64,0,-1--1--1,,1|(1444,395)|
10,126,total population,1633,275,58,11,8,2,0,3,-1,0,0,0,0-0-255,0-0-0,|12||0-0-255
1,127,126,124,0,0,0,0,0,64,0,-1--1--1,,1|(1585,317)|
12,128,2753620,2216,1147,315,216,3,188,0,0,2,0,0,0
malaria prevalence,Graph
12,129,3736940,2089,206,334,195,3,188,0,0,2,0,0,0
average duration of immunity and infectiveness,Graph
10,130,average life expectancy 0,1183,251,58,28,8,130,0,3,-1,0,0,0,0-0-255,0-0-0,|12||0-0-255
1,131,130,32,0,0,0,0,0,64,0,-1--1--1,,1|(1183,304)|
10,132,malaria mortality,1653,378,48,19,8,3,0,2,0,0,0,0,-1--1--1,0-0-0,|12||0-128-0
1,133,126,132,1,0,0,0,0,64,0,-1--1--1,,1|(1650,310)|
1,134,89,132,1,0,0,0,0,64,0,-1--1--1,,1|(1604,435)|
10,135,average life expectancy,1233,196,54,19,8,2,0,3,-1,0,0,0,0-0-255,0-0-0,|12||0-0-255
12,136,0,619,896,103,32,8,135,0,24,-1,0,0,0,-1--1--1,0-0-0,|14|B|0-0-0
wmr2009 profiles pag 45: 15 million cases estimated in 2006
1,137,98,34,1,0,0,0,0,64,0,-1--1--1,,1|(988,655)|
1,138,61,34,1,0,0,0,0,64,0,-1--1--1,,1|(1026,703)|
1,139,91,34,0,0,0,0,0,64,0,-1--1--1,,1|(918,720)|
10,140,effect of case management coverage on duration fraction of infectiousness table,1015,75,120,38,8,2,0,3,-1,0,0,0,0-0-255,0-0-0,|12||0-0-255
10,141,total area covered by environmental management,-48,394,72,28,8,2,0,3,-1,0,0,0,0-0-255,0-0-0,|12||0-0-255
1,142,141,16,0,0,0,0,0,64,0,-1--1--1,,1|(71,406)|
12,143,0,375,-6,207,47,8,135,0,16,-1,0,0,0,-1--1--1,0-0-0,|12|B|0-0-0
Population grows, but the proportion of population in a given area remains constant over time.
\\\---/// Sketch information - do not modify anything except names
V300  Do not put anything below this section - it will be ignored
*06 IVM Interventions
$192-192-192,0,Times New Roman|12||0-0-0|0-0-0|0-0-255|-1--1--1|-1--1--1|96,96,55,0
10,1,ddt price per person per year,376,1405,73,19,8,131,0,0,0,0,0,0
10,2,non ddt irs unit cost,434,1737,53,19,8,131,0,0,0,0,0,0
10,3,area covered by mosquito source reduction,700,129,76,39,3,131,0,0,0,0,0,0
12,4,48,407,121,10,8,0,3,0,0,-1,0,0,0
1,5,7,3,4,0,0,22,0,0,0,-1--1--1,,1|(579,124)|
1,6,7,4,100,0,0,22,0,0,0,-1--1--1,,1|(470,124)|
11,7,48,529,124,6,8,34,3,0,0,1,0,0,0
10,8,source reduction,529,151,56,11,40,131,0,0,-1,0,0,0
12,9,48,1017,130,10,8,0,3,0,0,-1,0,0,0
1,10,12,9,4,0,0,22,0,0,0,-1--1--1,,1|(948,124)|
1,11,12,3,100,0,0,22,0,0,0,-1--1--1,,1|(827,124)|
11,12,48,884,124,6,8,34,3,0,0,1,0,0,0
10,13,source regeneration,884,159,47,27,40,131,0,0,-1,0,0,0
1,14,3,13,1,0,0,0,0,64,0,-1--1--1,,1|(788,180)|
10,15,average duration of source reduction interventions,964,35,96,28,8,131,0,2,0,0,0,0,-1--1--1,0-0-0,|10||255-0-0
1,16,15,13,1,0,0,0,0,64,0,-1--1--1,,1|(927,91)|
10,17,non ddt irs expenditure,371,1642,37,19,8,131,0,0,0,0,0,0
10,18,fraction of chemical control expenditure for non ddt irs,185,1645,86,19,8,131,0,0,0,0,0,0
1,19,18,17,1,0,0,0,0,64,0,-1--1--1,,1|(230,1638)|
10,20,ddt expenditure,338,1494,49,11,8,3,0,0,0,0,0,0
10,21,share of irs budget for ddt,265,1566,69,19,8,131,0,0,0,0,0,0
1,22,21,20,1,0,0,0,0,64,0,-1--1--1,,1|(312,1518)|
10,23,population covered by non ddt irs application,546,1636,78,19,8,131,0,0,0,0,0,0
10,24,population covered by ddt application,513,1504,75,19,8,3,0,0,0,0,0,0
1,25,20,24,1,0,0,0,0,64,0,-1--1--1,,1|(404,1500)|
1,26,1,24,0,0,0,0,0,64,0,-1--1--1,,1|(438,1450)|
1,27,17,23,0,0,0,0,0,64,0,-1--1--1,,1|(431,1639)|
1,28,2,23,1,0,0,0,0,64,0,-1--1--1,,1|(482,1698)|
10,29,population covered by non bednets protective measures,871,686,91,28,8,131,0,0,0,0,0,0
10,30,non bednets protective measures price per person per year,988,592,95,38,8,131,0,2,0,0,0,0,-1--1--1,0-0-0,|12||255-0-0
1,31,30,29,1,0,0,0,0,64,0,-1--1--1,,1|(937,620)|
10,32,population efficiently covered by irs,1056,1429,75,24,8,131,0,0,0,0,0,0
10,33,em unit cost,327,149,38,11,8,131,0,0,0,0,0,0
1,34,21,18,1,0,0,0,0,64,0,-1--1--1,,1|(240,1598)|
1,35,33,8,1,0,0,0,0,64,0,-1--1--1,,1|(408,173)|
10,36,initial area covered by source reduction,544,25,86,28,8,131,0,0,0,0,0,0
1,37,36,3,1,0,0,0,0,64,1,-1--1--1,,1|(615,95)|
12,38,0,139,-32,139,16,0,4,0,24,-1,0,0,0,0-0-0,0-0-0,|20|BU|255-0-0
IVM INTERVENTIONS
10,39,average bednet effective duration,896,522,87,19,8,3,0,2,0,0,0,0,-1--1--1,0-0-0,|12||255-0-0
10,40,bednets in households,622,571,60,27,3,131,0,0,0,0,0,0
12,41,48,368,562,10,8,0,3,0,0,-1,0,0,0
1,42,44,40,4,0,0,22,0,0,0,-1--1--1,,1|(520,561)|
1,43,44,41,100,0,0,22,0,0,0,-1--1--1,,1|(422,561)|
11,44,48,472,561,6,8,34,3,0,0,1,0,0,0
10,45,bednets delivered,472,580,55,11,40,3,0,0,-1,0,0,0
12,46,48,851,570,10,8,0,3,0,0,-1,0,0,0
1,47,49,46,4,0,0,22,0,0,0,-1--1--1,,1|(812,566)|
1,48,49,40,100,0,0,22,0,0,0,-1--1--1,,1|(726,566)|
11,49,48,777,566,6,8,34,3,0,0,1,0,0,0
10,50,discarded bednets,777,585,57,11,40,131,0,0,-1,0,0,0
1,51,39,50,1,0,0,0,0,64,0,-1--1--1,,1|(834,543)|
1,52,40,50,1,0,0,0,0,64,0,-1--1--1,,1|(739,622)|
10,53,fraction of protective measures expenditure for bednets,224,603,106,28,8,131,0,0,0,0,0,0
10,54,bednet unit price,450,504,54,19,8,3,0,0,0,0,0,0
10,55,DDT mosquito resistance,617,1402,63,19,8,131,0,2,0,0,0,0,-1--1--1,255-255-0,|10||255-0-0
10,56,IRS mosquito resistance,1131,1626,44,19,8,131,0,2,0,0,0,0,-1--1--1,255-255-0,|10||255-0-0
10,57,population efficiently covered by ddt application,822,1417,85,19,8,131,0,0,0,0,0,0
10,58,population efficiently covered by non ddt irs application,895,1511,94,31,8,131,0,0,0,0,0,0
1,59,57,32,1,0,0,0,0,64,0,-1--1--1,,1|(962,1418)|
1,60,58,32,1,0,0,0,0,64,0,-1--1--1,,1|(972,1489)|
1,61,55,57,0,0,0,0,0,64,0,-1--1--1,,1|(701,1407)|
1,62,23,80,0,0,0,0,0,64,0,-1--1--1,,1|(650,1636)|
1,63,24,79,0,0,0,0,0,64,0,-1--1--1,,1|(621,1506)|
1,64,54,45,0,0,0,0,0,64,0,-1--1--1,,1|(459,539)|
10,65,budget for bednets,396,667,59,11,8,3,0,0,0,0,0,0
1,66,53,65,0,0,0,0,0,64,0,-1--1--1,,1|(325,641)|
1,67,65,45,1,0,0,0,0,64,0,-1--1--1,,1|(422,634)|
10,68,coverage per bednet,1268,427,61,19,8,3,0,0,0,0,0,0
1,69,40,77,1,0,0,0,0,64,0,-1--1--1,,1|(1029,498)|
10,70,budget for non bednets protective measures,647,671,73,19,8,3,0,0,0,0,0,0
1,71,70,29,1,0,0,0,0,64,0,-1--1--1,,1|(772,688)|
1,72,53,70,0,0,0,0,0,64,0,-1--1--1,,1|(444,638)|
10,73,initial bednets in households,593,504,68,19,8,3,0,0,0,0,0,0
1,74,73,40,1,0,0,0,0,64,1,-1--1--1,,1|(606,537)|
10,75,environmental management unit cost,205,28,81,28,8,131,0,2,0,0,0,0,-1--1--1,0-0-0,|12||255-0-0
1,76,75,33,0,0,0,0,0,64,0,-1--1--1,,1|(269,92)|
10,77,bednet covered population,1096,526,50,19,8,131,0,0,0,0,0,0
1,78,68,77,1,0,0,0,0,64,0,-1--1--1,,1|(1177,461)|
10,79,ddt coverage,710,1510,42,11,8,131,0,0,0,0,0,0
10,80,non ddt irs coverage,724,1636,34,19,8,131,0,0,0,0,0,0
1,81,79,57,1,0,0,0,0,64,0,-1--1--1,,1|(726,1482)|
1,82,80,58,0,0,0,0,0,64,0,-1--1--1,,1|(794,1583)|
1,83,79,99,0,0,0,0,0,64,0,-1--1--1,,1|(894,1607)|
1,84,80,99,0,0,0,0,0,64,0,-1--1--1,,1|(903,1675)|
10,85,time for non bednet protective measures implementation,1090,706,95,28,8,3,0,2,0,0,0,0,-1--1--1,0-0-0,|12||255-0-0
1,86,85,29,0,0,0,0,0,64,0,-1--1--1,,1|(985,696)|
10,87,time for em implementation,422,65,73,19,8,3,0,2,-1,0,0,0,-1--1--1,0-0-0,|12||255-0-0
1,88,87,8,0,0,0,0,0,64,0,-1--1--1,,1|(474,107)|
10,89,Time,210,185,27,14,8,130,0,3,-1,0,0,0,0-0-255,0-0-0,|12||0-0-255
1,90,89,33,0,0,0,0,0,64,0,-1--1--1,,1|(257,170)|
1,91,97,20,0,0,0,0,0,64,0,-1--1--1,,1|(234,1513)|
10,92,Time,234,1431,26,11,8,2,0,3,-1,0,0,0,0-0-255,0-0-0,|12||0-0-255
1,93,92,20,0,0,0,0,0,64,0,-1--1--1,,1|(279,1458)|
1,94,97,18,0,0,0,0,0,64,0,-1--1--1,,1|(143,1585)|
10,95,Time,60,1581,26,11,8,2,0,3,-1,0,0,0,0-0-255,0-0-0,|12||0-0-255
1,96,95,18,0,0,0,0,0,64,0,-1--1--1,,1|(107,1605)|
10,97,future share of irs budget for ddt,110,1538,84,19,8,3,0,0,-1,0,0,0
12,98,0,692,444,392,35,8,132,0,0,-1,0,0,0
% of people potentially covered by ITNs = number of ITNs distributed in the past 3 years x 2 /  population at risk
10,99,People protected by IRS,1122,1726,60,26,8,131,0,0,0,0,0,0
10,100,itn coverage total,1545,890,54,11,8,131,0,0,0,0,0,0
1,101,77,100,1,0,0,0,0,64,0,-1--1--1,,1|(1521,627)|
10,102,fraction of households owning at least one ITN,1369,675,68,28,8,3,0,2,0,0,0,0,-1--1--1,0-0-0,|12||128-0-128
10,103,em expenditure,298,342,57,11,8,2,0,3,-1,0,0,0,0-0-255,0-0-0,|12||0-0-255
1,104,103,212,1,0,0,0,0,64,0,-1--1--1,,1|(398,303)|
10,105,total population,1435,1189,56,18,8,130,0,3,-1,0,0,0,0-0-255,0-0-0,|12||0-0-255
1,106,105,100,1,0,0,0,0,64,0,-1--1--1,,1|(1471,1123)|
12,107,10094812,2026,527,272,186,3,188,0,0,1,0,0,0
malaria_cases
10,108,IRS mosquito percentual resistance,1091,1535,72,23,8,131,0,0,0,0,0,0
10,109,projected IRS resistance timeline,1298,1524,57,19,8,3,0,2,0,0,0,0,-1--1--1,0-0-0,|12||255-0-0
1,110,56,108,0,0,0,0,0,64,0,-1--1--1,,1|(1114,1588)|
1,111,108,58,0,0,0,0,0,64,0,-1--1--1,,1|(1010,1525)|
10,112,Time,1218,1472,26,11,8,2,0,3,-1,0,0,0,0-0-255,0-0-0,|12||0-0-255
1,113,112,108,0,0,0,0,0,64,0,-1--1--1,,1|(1172,1494)|
10,114,sensitized population,672,1223,59,33,3,131,0,0,0,0,0,0
12,115,48,457,1225,10,8,0,3,0,0,-1,0,0,0
1,116,118,114,4,0,0,22,0,0,0,-1--1--1,,1|(567,1225)|
1,117,118,115,100,0,0,22,0,0,0,-1--1--1,,1|(488,1225)|
11,118,48,515,1225,6,8,34,3,0,0,1,0,0,0
10,119,sensitization,515,1246,38,11,40,131,0,0,-1,0,0,0
12,120,48,953,1226,10,8,0,3,0,0,-1,0,0,0
1,121,123,120,4,0,0,22,0,0,0,-1--1--1,,1|(890,1225)|
1,122,123,114,100,0,0,22,0,0,0,-1--1--1,,1|(778,1225)|
11,123,48,831,1225,6,8,34,3,0,0,1,0,0,0
10,124,households forgetting awareness,831,1257,67,19,40,131,0,0,-1,0,0,0
10,125,sensitization duration,912,1318,61,19,8,3,0,2,0,0,0,0,-1--1--1,0-0-0,|12||255-0-0
1,126,114,124,1,0,0,0,0,64,0,-1--1--1,,1|(730,1273)|
1,127,125,124,0,0,0,0,0,64,0,-1--1--1,,1|(877,1291)|
10,128,sensitization price per person per year,333,1320,90,19,8,3,0,2,0,0,0,0,-1--1--1,0-0-0,|12||255-0-0
1,129,128,119,1,0,0,0,0,64,0,-1--1--1,,1|(433,1293)|
12,130,0,603,1733,107,30,8,7,0,26,-1,0,0,0,-1--1--1,0-0-0,|14|B|128-0-0
duration of IRS is implicit in the value of price per person per year
10,131,sensitization expenditure,318,1256,43,19,8,2,0,3,-1,0,0,0,0-0-255,0-0-0,|12||0-0-255
1,132,131,119,1,0,0,0,0,64,0,-1--1--1,,1|(399,1264)|
12,133,0,161,1320,67,20,8,7,0,26,-1,0,0,0,-1--1--1,0-0-0,|14|B|128-0-0
household size: around 4 people
10,134,future em unit cost,146,104,46,19,8,3,0,0,0,0,0,0
1,135,134,33,0,0,0,0,0,64,0,-1--1--1,,1|(233,125)|
10,136,irs expenditure,-35,1502,55,11,8,2,0,3,-1,0,0,0,0-0-255,0-0-0,|12||0-0-255
1,137,136,20,1,0,0,0,0,64,0,-1--1--1,,1|(144,1479)|
1,138,136,17,1,0,0,0,0,64,0,-1--1--1,,1|(128,1714)|
10,139,bednet expenditure,213,715,42,19,8,2,0,3,-1,0,0,0,0-0-255,0-0-0,|12||0-0-255
1,140,139,65,0,0,0,0,0,64,0,-1--1--1,,1|(297,692)|
1,141,139,70,0,0,0,0,0,64,0,-1--1--1,,1|(407,695)|
10,142,population fraction covered by irs,1494,1494,59,19,8,3,0,0,-1,0,0,0
1,143,99,142,1,0,0,0,0,64,0,-1--1--1,,1|(1351,1651)|
12,144,23726814,2032,1591,274,165,3,188,0,0,2,0,0,0
People protected by IRS,Graph
12,145,0,1331,604,118,30,8,7,0,26,-1,0,0,0,-1--1--1,0-0-0,|14|B|192-128-192
these 2 indicators are not the same so it's normal to find some discrepancy
12,146,12453316,2025,883,273,168,3,188,0,0,2,0,0,0
bednets delivered,Graph
10,147,irs effective coverage,1270,1424,42,19,8,3,0,18,0,0,0,0,-1--1--1,0-0-0,|12|B|0-128-0
1,148,32,147,0,0,0,0,0,64,0,-1--1--1,,1|(1172,1426)|
10,149,effect of literacy rate on protective measures efficacy,263,846,87,28,8,131,0,2,0,0,0,0,-1--1--1,255-160-0,|18||255-0-0
10,150,efficacy of protective measures without sensitization,560,921,67,28,8,131,0,0,0,0,0,0
1,151,149,150,1,0,0,0,0,64,0,-1--1--1,,1|(369,851)|
10,152,protective measures effective coverage,1179,794,71,19,8,3,0,18,0,0,0,0,-1--1--1,0-0-0,|12|B|0-128-0
1,153,150,155,0,0,0,0,0,64,0,-1--1--1,,1|(663,965)|
10,154,proportion of households in malaria risk areas sensitized,709,1121,87,19,8,3,0,0,0,0,0,0
10,155,effect of household sensitizing on protective measures,782,1018,84,29,8,131,0,0,0,0,0,0
10,156,MAXIMUM SENSITIZATION EFFECTIVENESS,315,1102,64,28,8,131,0,2,-1,0,0,0,-1--1--1,0-0-0,|12||255-0-0
1,157,156,155,0,0,0,0,0,64,0,-1--1--1,,1|(531,1063)|
10,158,SENSITIZATION COVERAGE NECESSARY TO ACHIEVE MAXIMUM EFFECTIVENESS,297,1017,107,28,8,131,0,2,-1,0,0,0,-1--1--1,0-0-0,|12||255-0-0
1,159,158,155,0,0,0,0,0,64,0,-1--1--1,,1|(544,1017)|
1,160,154,155,0,0,0,0,0,64,0,-1--1--1,,1|(737,1080)|
1,161,155,163,0,0,0,0,0,64,0,-1--1--1,,1|(984,1034)|
10,162,population fraction efficiently covered by bednets,1182,901,84,34,8,131,0,0,-1,0,0,0
10,163,net use,1161,1050,45,25,8,131,0,2,0,0,0,0,-1--1--1,0-0-0,|12||128-0-128
10,164,proportional reduction in bites when using nets,930,888,83,28,8,131,0,2,-1,0,0,0,-1--1--1,0-0-0,|18||255-0-0
1,165,164,162,0,0,0,0,0,0,0,-1--1--1,,1|(1048,893)|
1,166,162,152,0,0,0,0,0,64,0,-1--1--1,,1|(1180,846)|
10,167,Population fraction efficiently covered By Non Bednets Protective Measures,782,789,91,28,8,3,0,0,-1,0,0,0
1,168,167,152,0,0,0,0,0,64,0,-1--1--1,,1|(983,791)|
1,169,155,167,0,0,0,0,0,64,0,-1--1--1,,1|(782,910)|
10,170,average adult literacy rate,299,919,47,19,8,2,0,3,-1,0,0,0,0-0-255,0-0-0,|12||0-0-255
1,171,170,150,0,0,0,0,0,64,0,-1--1--1,,1|(412,919)|
1,172,114,154,0,0,0,0,0,64,0,-1--1--1,,1|(690,1171)|
1,173,100,163,1,0,0,0,0,64,0,-1--1--1,,1|(1321,1050)|
1,174,29,167,0,0,0,0,0,64,0,-1--1--1,,1|(831,732)|
10,175,irs coverage,1425,1453,58,11,8,3,0,2,0,0,0,0,-1--1--1,0-0-0,|12||128-0-128
1,176,99,175,1,0,0,0,0,64,0,-1--1--1,,1|(1254,1667)|
1,177,105,142,0,0,0,0,0,64,0,-1--1--1,,1|(1462,1334)|
10,178,itn coverage at risk,1348,772,59,11,8,3,0,0,0,0,0,0
1,179,77,178,1,0,0,0,0,64,0,-1--1--1,,1|(1220,648)|
10,180,itn coverage,1381,725,59,11,8,3,0,2,0,0,0,0,-1--1--1,0-0-0,|12||128-0-128
12,181,13044154,2029,1236,279,187,3,188,0,0,1,0,0,0
itn_coverage
10,182,population living in malaria risk areas,1222,1181,64,19,8,2,0,3,-1,0,0,0,0-0-255,0-0-0,|12||0-0-255
1,183,182,175,1,0,0,0,0,64,0,-1--1--1,,1|(1372,1282)|
1,184,182,178,1,0,0,0,0,64,0,-1--1--1,,1|(1317,988)|
10,185,TIME FOR IRS DEPLOYMENT,426,1569,65,21,8,131,0,2,-1,0,0,0,-1--1--1,0-0-0,|12||255-0-0
1,186,185,23,0,0,0,0,0,64,0,-1--1--1,,1|(480,1600)|
1,187,182,154,0,0,0,0,0,64,0,-1--1--1,,1|(983,1153)|
10,188,population living in malaria risk areas,547,788,64,19,8,2,0,3,-1,0,0,0,0-0-255,0-0-0,|12||0-0-255
1,189,188,167,0,0,0,0,0,64,0,-1--1--1,,1|(644,788)|
10,190,net use of population at risk,1177,1011,55,19,8,3,0,0,0,0,0,0
1,191,190,162,0,0,0,0,0,64,0,-1--1--1,,1|(1178,970)|
1,192,155,190,0,0,0,0,0,64,0,-1--1--1,,1|(987,1014)|
1,193,178,190,1,0,0,0,0,64,0,-1--1--1,,1|(1287,892)|
1,194,182,147,0,0,0,0,0,64,0,-1--1--1,,1|(1244,1295)|
10,195,proportional reduction in bites when using irs,1122,1351,83,28,8,3,0,2,0,0,0,0,-1--1--1,0-0-0,|12||255-0-0
1,196,195,147,0,0,0,0,0,64,0,-1--1--1,,1|(1198,1388)|
1,197,112,109,0,0,0,0,0,64,0,-1--1--1,,1|(1245,1490)|
12,198,11338776,1556,302,192,164,3,188,0,0,2,0,0,0
net use,Graph
10,199,projected IRS resistance,1269,1577,60,19,8,3,0,2,0,0,0,0,-1--1--1,0-0-0,|12||255-0-0
1,200,199,108,0,0,0,0,0,64,0,-1--1--1,,1|(1192,1558)|
1,201,185,24,0,0,0,0,0,64,0,-1--1--1,,1|(464,1539)|
12,202,0,1483,1683,85,19,8,7,0,0,-1,0,0,0
IRS resistance between 0 and 1. 1 means no efficacy
10,203,total area covered by environmental management,988,329,68,28,8,131,0,0,0,0,0,0
10,204,larviciding expenditure,595,322,37,19,8,131,0,0,0,0,0,0
10,205,larviciding unit cost,585,384,54,19,8,131,0,2,0,0,0,0,-1--1--1,0-0-0,|10||255-0-0
10,206,area covered by larviciding,762,330,52,19,8,131,0,0,0,0,0,0
1,207,204,206,0,0,0,0,0,64,0,-1--1--1,,1|(664,324)|
1,208,205,206,0,0,0,0,0,64,0,-1--1--1,,1|(667,358)|
1,209,206,203,0,0,0,0,0,64,0,-1--1--1,,1|(860,329)|
1,210,103,204,1,0,0,0,0,64,0,-1--1--1,,1|(442,348)|
10,211,share of em expenditure for infrastructure and household modifications time series,189,263,129,38,8,131,0,0,0,0,0,0
10,212,em expenditure for infrastructure and household modifications,467,257,89,28,8,131,0,0,0,0,0,0
1,213,211,212,1,0,0,0,0,64,0,-1--1--1,,1|(339,252)|
1,214,89,212,1,0,0,0,0,64,0,-1--1--1,,1|(381,219)|
1,215,212,8,1,0,0,0,0,64,0,-1--1--1,,1|(503,206)|
1,216,3,203,1,0,0,0,0,64,0,-1--1--1,,1|(813,237)|
1,217,212,204,0,0,0,0,0,64,0,-1--1--1,,1|(533,290)|
10,218,time for larviciding implementation,730,262,73,28,8,131,0,2,-1,0,0,0,-1--1--1,0-0-0,|12||255-0-0
1,219,218,206,0,0,0,0,0,64,0,-1--1--1,,1|(744,294)|
\\\---/// Sketch information - do not modify anything except names
V300  Do not put anything below this section - it will be ignored
*07 Case Management
$192-192-192,0,Times New Roman|12||0-0-0|0-0-0|0-0-255|-1--1--1|-1--1--1|96,96,80,0
12,1,0,1101,171,84,16,0,4,0,24,-1,0,0,0,0-0-0,0-0-0,|20|BU|255-0-0
TREATMENT
10,2,effect of case management coverage on duration fraction of malaria mortality table,1518,370,127,38,8,131,0,2,0,0,0,0,-1--1--1,255-160-0,|10||255-0-0
10,3,effect of case management coverage on duration fraction of malaria mortality,1563,486,101,28,8,131,0,2,0,0,0,0,-1--1--1,0-0-0,|12||255-0-0
10,4,effect of education level on prompt attendance to health care services,1246,238,119,28,8,131,0,2,0,0,0,0,-1--1--1,0-0-0,|10||255-0-0
1,5,4,6,0,0,0,0,0,64,0,-1--1--1,,1|(1247,318)|
10,6,fraction of symptomatic malaria cases willing to attend health care services,1250,412,99,28,8,3,0,0,0,0,0,0
1,7,6,32,0,0,0,0,0,64,0,-1--1--1,,1|(1189,515)|
10,8,effect of case management coverage on duration fraction of infectiousness,1561,594,93,28,8,3,0,2,0,0,0,0,-1--1--1,0-0-0,|12||255-0-0
10,9,effect of case management coverage on duration fraction of infectiousness table,1426,716,127,38,8,3,0,2,0,0,0,0,-1--1--1,0-0-0,|10||255-0-0
1,10,9,8,0,0,0,0,0,64,0,-1--1--1,,1|(1493,654)|
12,11,1117734,1066,994,295,184,3,188,0,0,1,0,0,0
malaria_deaths
12,12,0,760,739,146,40,8,132,0,24,-1,0,0,0,-1--1--1,0-0-0,|14|B|255-0-0
population can obtain treatments in local pharmacies at subsidized prize. If malaria is confirmed, for free in Hospitals
10,13,malaria case management expenditure,766,626,76,40,8,131,0,2,-1,0,0,0,-1--1--1,0-0-0,|12||255-0-0
10,14,average adult literacy rate,1339,303,47,19,8,2,0,3,-1,0,0,0,0-0-255,0-0-0,|12||0-0-255
1,15,14,6,0,0,0,0,0,64,0,-1--1--1,,1|(1302,347)|
1,16,2,3,0,0,0,0,0,64,0,-1--1--1,,1|(1539,426)|
10,17,malaria cases,382,418,57,11,8,2,0,3,-1,0,0,0,0-0-255,0-0-0,|12||0-0-255
10,18,expenditure needed for malaria case management,555,539,81,19,8,131,0,0,0,0,0,0
10,19,asymptomatic population fraction,341,729,66,28,8,131,0,2,0,0,0,0,-1--1--1,255-160-0,|10||255-0-0
12,20,0,414,158,373,40,8,135,0,0,-1,0,0,0
Time to recover = (%symptomatic * time to recover symptomatic) + (%asymptomatic * time to recover asymptomatic)
12,21,0,370,202,317,34,8,135,0,0,-1,0,0,0
Time to recover = (%symptomatic * 2 weeks) + (%asymptomatic * 0.5 year)
10,22,time to recover symptomatic,126,760,73,19,8,3,0,2,0,0,0,0,-1--1--1,0-0-0,|12||255-0-0
10,23,time to recover asymptomatic,132,839,73,19,8,3,0,2,0,0,0,0,-1--1--1,0-0-0,|12||255-0-0
1,24,23,19,0,0,0,0,0,64,0,-1--1--1,,1|(221,791)|
1,25,22,19,0,0,0,0,0,64,0,-1--1--1,,1|(230,745)|
10,26,average duration of immunity and infectiveness,154,915,66,28,8,2,0,3,-1,0,0,0,0-0-255,0-0-0,|12||0-0-255
1,27,26,19,0,0,0,0,0,64,0,-1--1--1,,1|(242,826)|
10,28,fraction of symptomatic cases,441,641,60,19,8,3,0,0,0,0,0,0
10,29,average malaria treatment unit cost,347,531,69,28,8,131,0,0,-1,0,0,0
10,30,malaria cases old model,328,373,76,33,8,130,0,3,-1,0,0,0,0-0-255,0-0-0,|12||0-0-255
10,31,proportion of treated cases attending public malaria services,607,412,105,29,8,131,0,2,-1,0,0,0,-1--1--1,0-0-0,|12||255-0-0
10,32,fraction of symptomatic malaria cases attending health centers or dispensaries,1123,632,102,28,8,3,0,0,0,0,0,0
10,33,proportion of severe malaria cases,113,440,70,28,8,3,0,2,-1,0,0,0,-1--1--1,0-0-0,|12||255-0-0
1,34,33,29,0,0,0,0,0,0,0,-1--1--1,,1|(223,482)|
10,35,treatment cost of severe malaria anemia,117,612,85,28,8,3,0,0,-1,0,0,0
1,36,35,29,0,0,0,0,0,0,0,-1--1--1,,1|(230,571)|
10,37,treatment cost of uncomplicated malaria case,109,519,85,28,8,3,0,0,-1,0,0,0
1,38,37,29,0,0,0,0,0,0,0,-1--1--1,,1|(229,524)|
1,39,19,28,0,0,0,0,0,64,0,-1--1--1,,1|(390,685)|
10,40,Time,740,326,26,11,8,2,0,3,-1,0,0,0,0-0-255,0-0-0,|12||0-0-255
1,41,40,31,0,0,0,0,0,64,0,-1--1--1,,1|(692,356)|
1,42,29,18,0,0,0,0,0,64,0,-1--1--1,,1|(438,533)|
1,43,28,18,0,0,0,0,0,64,0,-1--1--1,,1|(492,594)|
1,44,17,18,0,0,0,0,0,64,0,-1--1--1,,1|(456,470)|
10,45,effect of access to basic health care on access to malaria treatments,906,236,117,28,8,3,0,2,0,0,0,0,-1--1--1,0-0-0,|12||255-0-0
1,46,45,47,0,0,0,0,0,64,0,-1--1--1,,1|(970,317)|
10,47,access to public malaria treatment facilities,1038,402,75,19,8,3,0,0,0,0,0,0
1,48,47,32,0,0,0,0,0,64,0,-1--1--1,,1|(1076,505)|
1,49,32,3,0,0,0,0,0,64,0,-1--1--1,,1|(1335,561)|
1,50,32,8,0,0,0,0,0,64,0,-1--1--1,,1|(1339,613)|
12,51,0,539,332,112,38,8,135,0,16,-1,0,0,0,-1--1--1,0-0-0,|12|B|0-0-0
In 2010, 65 per cent sought treatment from the public sector and 23 per cent turned to the private
10,52,average access to basic health care,1054,297,61,19,8,2,0,3,-1,0,0,0,0-0-255,0-0-0,|12||0-0-255
1,53,52,47,0,0,0,0,0,64,0,-1--1--1,,1|(1047,342)|
12,54,1380126,1617,995,254,186,3,188,0,0,2,0,0,0
average duration of immunity and infectiveness,Graph
12,55,1837720,535,995,227,177,3,188,0,0,2,0,0,0
asymptomatic population fraction,Graph
10,56,target malaria treatment coverage,855,417,61,19,8,131,0,2,-1,0,0,0,-1--1--1,0-0-0,|12||255-0-0
1,57,40,56,0,0,0,0,0,64,0,-1--1--1,,1|(786,363)|
1,58,56,32,0,0,0,0,0,64,0,-1--1--1,,1|(977,515)|
12,59,1379944,1959,543,291,227,3,188,0,0,1,0,0,0
malaria_cases
1,60,18,13,0,0,0,0,0,64,0,-1--1--1,,1|(639,573)|
1,61,32,13,0,0,0,0,0,64,0,-1--1--1,,1|(938,629)|
1,62,31,13,0,0,0,0,0,64,0,-1--1--1,,1|(677,507)|
\\\---/// Sketch information - do not modify anything except names
V300  Do not put anything below this section - it will be ignored
*08 Malaria Cost Accounting
$192-192-192,0,Times New Roman|12||0-0-0|0-0-0|0-0-255|-1--1--1|-1--1--1|96,96,75,0
12,1,0,1188,-155,196,16,0,4,0,24,-1,0,0,0,-1--1--1,0-0-0,|20|BU|255-0-0
MALARIA COST ACCOUNTING
10,2,total funding for malaria control,365,375,62,29,8,131,0,2,0,0,0,0,-1--1--1,0-0-0,|12||128-0-128
10,3,malaria prevention expenditure,767,391,58,19,8,131,0,0,0,0,0,0
10,4,em expenditure,1557,293,48,11,8,131,0,2,0,0,0,0,0-0-0,0-0-0,|12||255-0-0
10,5,integrated vector management interventions budget,1376,390,81,28,8,131,0,0,0,0,0,0
10,6,bednet expenditure,1575,456,60,11,8,131,0,2,0,0,0,0,-1--1--1,0-0-0,|12||128-0-128
10,7,irs expenditure,1564,595,46,11,8,131,0,2,0,0,0,0,-1--1--1,0-0-0,|12||128-0-128
10,8,normalized share of ivm budget for irs,1281,604,62,19,8,131,0,0,0,0,0,0
10,9,normalized share of ivm budget for em,1249,327,62,19,8,131,0,0,0,0,0,0
10,10,normalized share of ivm budget for bednet,1261,455,75,19,8,131,0,0,0,0,0,0
10,11,total percentage of budget requested,1141,530,73,26,8,131,0,2,0,0,0,0,-1--1--1,0-0-0,|12||128-0-128
10,12,share of ivm budget for irs,973,603,66,19,8,131,0,0,0,0,0,0
10,13,share of ivm budget for em,903,322,65,19,8,131,0,0,0,0,0,0
10,14,share of ivm budget for bednet,924,457,84,19,8,131,0,0,0,0,0,0
1,15,13,11,0,0,0,0,0,64,0,-1--1--1,,1|(1012,417)|
1,16,14,11,0,0,0,0,0,64,0,-1--1--1,,1|(1017,488)|
1,17,12,11,0,0,0,0,0,64,0,-1--1--1,,1|(1042,572)|
1,18,11,8,0,0,0,0,0,64,0,-1--1--1,,1|(1211,567)|
1,19,11,10,0,0,0,0,0,64,0,-1--1--1,,1|(1200,492)|
1,20,11,9,1,0,0,0,0,64,0,-1--1--1,,1|(1177,375)|
1,21,12,8,0,0,0,0,0,64,0,-1--1--1,,1|(1122,603)|
1,22,14,10,0,0,0,0,0,64,0,-1--1--1,,1|(1090,456)|
1,23,13,9,0,0,0,0,0,64,0,-1--1--1,,1|(1070,323)|
10,24,future share of ivm budget for em,913,270,83,19,8,3,0,4,0,0,0,0,-1--1--1,128-192-0,|10||0-0-0
10,25,future share of ivm budget for bednet,918,513,73,28,8,3,0,4,0,0,0,0,-1--1--1,128-192-0,|10||0-0-0
10,26,future share of ivm budget for irs,1000,651,83,19,8,3,0,4,0,0,0,0,-1--1--1,128-192-0,|10||0-0-0
1,27,24,9,0,0,0,0,0,64,0,-1--1--1,,1|(1084,298)|
1,28,24,11,0,0,0,0,0,64,0,-1--1--1,,1|(1018,391)|
1,29,25,11,0,0,0,0,0,64,0,-1--1--1,,1|(1022,520)|
1,30,25,10,0,0,0,0,0,64,0,-1--1--1,,1|(1081,485)|
1,31,26,11,0,0,0,0,0,64,0,-1--1--1,,1|(1060,598)|
1,32,26,8,0,0,0,0,0,64,0,-1--1--1,,1|(1144,627)|
10,33,share of total malaria funding for prevention,708,479,69,19,8,131,0,2,0,0,0,0,-1--1--1,0-0-0,|12||128-0-128
1,34,3,33,0,0,0,0,0,64,0,-1--1--1,,1|(741,429)|
1,35,2,33,0,0,0,0,0,64,0,-1--1--1,,1|(529,424)|
10,36,Time,226,409,25,12,8,130,0,3,-1,0,0,0,0-0-255,0-0-0,|12||0-0-255
1,37,40,11,0,0,0,0,0,64,0,-1--1--1,,1|(1280,532)|
1,38,112,9,0,0,0,0,0,64,0,-1--1--1,,1|(1258,283)|
1,39,40,10,0,0,0,0,0,64,0,-1--1--1,,1|(1320,502)|
10,40,Time,1359,533,26,11,8,2,0,3,-1,0,0,0,0-0-255,0-0-0,|12||0-0-255
1,41,40,8,0,0,0,0,0,64,0,-1--1--1,,1|(1329,559)|
10,42,Government contribution,15,327,64,33,8,131,0,2,0,0,0,0,-1--1--1,128-192-0,|10||255-0-0
10,43,Malaria external funding,10,389,50,19,8,131,0,2,0,0,0,0,-1--1--1,128-192-0,|10||255-0-0
10,44,malaria planning administration overhead expendture,594,189,75,28,8,131,0,0,0,0,0,0
10,45,malaria planning administration overhead expendture share,732,22,99,38,8,3,0,0,0,0,0,0
1,46,2,44,0,0,0,0,0,64,0,-1--1--1,,1|(474,285)|
1,47,45,44,0,0,0,0,0,64,0,-1--1--1,,1|(663,106)|
10,48,effective malaria control expenditure,587,387,61,19,8,131,0,0,0,0,0,0
1,49,2,48,0,0,0,0,0,64,0,-1--1--1,,1|(469,380)|
1,50,44,48,0,0,0,0,0,64,0,-1--1--1,,1|(590,285)|
1,51,48,3,0,0,0,0,0,64,0,-1--1--1,,1|(671,388)|
12,52,0,135,21,262,191,3,188,0,0,1,0,0,0
malaria_cases
10,53,total malaria expenditure,1217,31,51,26,8,131,0,2,0,0,0,0,-1--1--1,0-0-0,|12||128-0-128
10,54,total population,466,577,69,24,8,130,0,3,-1,0,0,0,0-0-255,0-0-0,|12||0-0-255
1,55,36,2,0,0,0,0,0,64,0,-1--1--1,,1|(270,398)|
1,56,45,53,1,0,0,0,0,64,0,-1--1--1,,1|(1022,-14)|
12,57,0,767,638,104,30,8,7,0,24,-1,0,0,0,-1--1--1,0-0-0,|14|B|255-0-0
in 2012 kenya stops using IRS so all the fractions change from that time
12,58,0,45,577,105,24,8,7,0,24,-1,0,0,0,-1--1--1,0-0-0,|16|B|128-0-0
first years all funding was case management
10,59,malaria future funding per capita,280,578,86,19,8,3,0,4,0,0,0,0,-1--1--1,128-192-0,|12||0-0-0
10,60,future share of ivm budget for sensitization,1033,105,91,28,8,3,0,4,0,0,0,0,-1--1--1,128-192-0,|10||0-0-0
10,61,share of ivm budget for sensitization,970,165,61,28,8,131,0,0,0,0,0,0
10,62,normalized share of ivm budget for sensitization,1226,190,75,19,8,131,0,0,0,0,0,0
1,63,112,62,0,0,0,0,0,64,0,-1--1--1,,1|(1249,235)|
1,64,60,62,0,0,0,0,0,64,0,-1--1--1,,1|(1132,150)|
1,65,61,62,0,0,0,0,0,64,0,-1--1--1,,1|(1084,176)|
10,66,sensitization expenditure,1502,169,61,19,8,3,0,2,0,0,0,0,-1--1--1,0-0-0,|12||255-0-0
1,67,60,11,0,0,0,0,0,64,0,-1--1--1,,1|(1085,311)|
1,68,61,11,0,0,0,0,0,64,0,-1--1--1,,1|(1052,342)|
1,69,11,62,1,0,0,0,0,64,0,-1--1--1,,1|(1171,256)|
10,70,accumulated malaria expenditure,2162,890,112,52,3,131,0,0,0,0,0,0
12,71,48,1937,885,10,8,0,3,0,0,-1,0,0,0
1,72,74,70,4,0,0,22,0,0,0,-1--1--1,,1|(2022,889)|
1,73,74,71,100,0,0,22,0,0,0,-1--1--1,,1|(1964,889)|
11,74,48,1988,889,6,8,34,3,0,0,1,0,0,0
10,75,malaria control funding,1988,916,47,19,40,3,0,0,-1,0,0,0
10,76,total funding for malaria control,1825,682,55,19,8,2,0,3,-1,0,0,0,0-0-255,0-0-0,|12||0-0-255
1,77,76,75,1,0,0,0,0,64,0,-1--1--1,,1|(1921,808)|
10,78,Time,2004,815,26,11,8,2,0,3,-1,0,0,0,0-0-255,0-0-0,|12||0-0-255
12,79,0,139,906,254,156,3,188,0,0,2,0,0,0
irs expenditure,Graph
12,80,0,628,907,224,161,3,188,0,0,2,0,0,0
bednet expenditure,Graph
10,81,real share irs,1737,596,40,11,8,3,0,0,0,0,0,0
10,82,real share bednets,1823,456,57,11,8,3,0,0,0,0,0,0
10,83,real share em,1847,293,42,11,8,3,0,0,0,0,0,0
10,84,real share sensitization,1871,181,38,19,8,3,0,0,0,0,0,0
1,85,7,81,0,0,0,0,0,64,0,-1--1--1,,1|(1646,595)|
1,86,6,82,0,0,0,0,0,64,0,-1--1--1,,1|(1693,456)|
1,87,66,84,0,0,0,0,0,64,0,-1--1--1,,1|(1691,175)|
1,88,4,83,0,0,0,0,0,64,0,-1--1--1,,1|(1698,293)|
12,89,0,1121,906,259,162,3,188,0,0,1,0,0,0
funding
10,90,total IVM expenditure,1738,109,48,21,8,131,0,0,0,0,0,0
1,91,66,90,0,0,0,0,0,64,0,-1--1--1,,1|(1619,140)|
1,92,4,90,0,0,0,0,0,64,0,-1--1--1,,1|(1637,211)|
1,93,6,90,0,0,0,0,0,64,0,-1--1--1,,1|(1651,293)|
1,94,7,90,0,0,0,0,0,64,0,-1--1--1,,1|(1646,363)|
1,95,90,81,0,0,0,0,0,64,0,-1--1--1,,1|(1737,350)|
1,96,90,82,0,0,0,0,0,64,0,-1--1--1,,1|(1779,280)|
1,97,90,83,0,0,0,0,0,64,0,-1--1--1,,1|(1791,200)|
1,98,90,84,0,0,0,0,0,64,0,-1--1--1,,1|(1799,143)|
10,99,accumulated reported financing,2171,728,79,34,3,131,0,0,0,0,0,0
12,100,48,1946,725,10,8,0,3,0,0,-1,0,0,0
1,101,103,99,4,0,0,22,0,0,0,-1--1--1,,1|(2056,725)|
1,102,103,100,100,0,0,22,0,0,0,-1--1--1,,1|(1982,725)|
11,103,48,2015,725,6,8,34,3,0,0,1,0,0,0
10,104,reported financing,2015,744,56,11,40,3,0,0,-1,0,0,0
1,105,78,104,1,0,0,0,0,64,0,-1--1--1,,1|(2024,786)|
12,106,0,1615,908,228,164,3,188,0,0,1,0,0,0
accumulated_funding
12,107,0,2066,988,118,30,8,7,0,26,-1,0,0,0,-1--1--1,0-0-0,|14|B|0-128-0
The 2 stocks should be aligned in 2018 so reported funding matches expenditure
1,108,90,53,0,0,0,0,0,64,0,-1--1--1,,1|(1485,72)|
10,109,average malaria treatment unit cost,676,329,63,19,8,2,1,3,-1,0,0,0,0-0-255,0-0-0,|12||0-0-255
10,110,malaria case management expenditure,761,183,44,28,8,2,0,3,-1,0,0,0,0-0-255,0-0-0,|12||0-0-255
1,111,110,53,1,0,0,0,0,64,0,-1--1--1,,1|(1062,37)|
10,112,Time,1263,261,26,11,8,2,0,3,-1,0,0,0,0-0-255,0-0-0,|12||0-0-255
1,113,110,3,0,0,0,0,0,64,0,-1--1--1,,1|(763,284)|
10,114,exchange rate,2003,296,45,19,8,3,0,0,0,0,0,0
10,115,gdp deflator,2002,246,43,11,8,3,0,0,-1,0,0,0
1,116,3,5,0,0,0,0,0,64,0,-1--1--1,,1|(1053,390)|
12,117,0,2071,63,133,30,8,135,0,24,-1,0,0,0,-1--1--1,0-0-0,|14|B|0-0-0
We also need the US dollar deflator given that the values used here are in Constant $ 2010
10,118,GDP DEFLATOR USD10,2005,203,61,19,8,3,0,0,0,0,0,0
10,119,real gdp 0,1988,152,42,11,8,2,0,3,-1,0,0,0,0-0-255,0-0-0,|12||0-0-255
10,120,real gdp in constant usd10,2177,216,48,19,8,3,0,0,0,0,0,0
1,121,119,120,0,0,0,0,0,64,0,-1--1--1,,1|(2067,180)|
1,122,115,120,0,0,0,0,0,64,0,-1--1--1,,1|(2080,233)|
1,123,114,120,1,0,0,0,0,64,0,-1--1--1,,1|(2126,252)|
1,124,118,120,0,0,0,0,0,64,0,-1--1--1,,1|(2090,210)|
10,125,accumulated real gdp in constant usd10,2177,456,78,37,3,131,0,0,0,0,0,0
12,126,48,1963,455,10,8,0,3,0,0,-1,0,0,0
11,127,48,2036,455,6,8,2,3,0,0,1,0,0,0
1,128,127,125,4,0,0,22,0,0,0,-1--1--1,,1|(2070,455)|
1,129,127,126,100,0,0,22,0,0,0,-1--1--1,,1|(2001,455)|
1,130,120,127,0,0,0,0,0,64,0,-1--1--1,,1|(2106,335)|
10,131,malaria total funding data,183,365,66,19,8,3,0,0,0,0,0,0
1,132,43,131,0,0,0,0,0,64,0,-1--1--1,,1|(81,379)|
1,133,42,131,0,0,0,0,0,64,0,-1--1--1,,1|(91,343)|
10,134,malaria total funding data,1927,640,44,19,8,2,0,3,-1,0,0,0,0-0-255,0-0-0,|12||0-0-255
1,135,134,104,0,0,0,0,0,64,0,-1--1--1,,1|(1969,690)|
10,136,malaria total funding,178,481,66,19,8,3,0,2,0,0,0,0,-1--1--1,0-0-0,|12||128-0-128
1,137,36,136,0,0,0,0,0,64,0,-1--1--1,,1|(207,435)|
1,138,5,66,0,0,0,0,0,64,0,-1--1--1,,1|(1437,281)|
1,139,62,66,0,0,0,0,0,64,0,-1--1--1,,1|(1364,181)|
1,140,5,4,0,0,0,0,0,64,0,-1--1--1,,1|(1475,336)|
1,141,9,4,0,0,0,0,0,64,0,-1--1--1,,1|(1403,310)|
10,142,malaria future funding,364,488,71,19,8,3,0,0,0,0,0,0
1,143,59,142,0,0,0,0,0,64,0,-1--1--1,,1|(316,538)|
1,144,54,142,0,0,0,0,0,64,0,-1--1--1,,1|(417,534)|
1,145,142,2,0,0,0,0,0,64,0,-1--1--1,,1|(364,443)|
1,146,5,6,0,0,0,0,0,64,0,-1--1--1,,1|(1492,428)|
1,147,10,6,0,0,0,0,0,64,0,-1--1--1,,1|(1418,455)|
1,148,5,7,0,0,0,0,0,64,0,-1--1--1,,1|(1472,495)|
1,149,8,7,0,0,0,0,0,64,0,-1--1--1,,1|(1423,599)|
1,150,110,2,0,0,0,0,0,64,0,-1--1--1,,1|(576,271)|
1,151,45,2,1,0,0,0,0,64,0,-1--1--1,,1|(490,147)|
1,152,136,2,0,0,0,0,0,64,0,-1--1--1,,1|(255,436)|
\\\---/// Sketch information - do not modify anything except names
V300  Do not put anything below this section - it will be ignored
*09 Malaria-free impacts
$192-192-192,0,Times New Roman|12||0-0-0|0-0-0|0-0-255|-1--1--1|-1--1--1|96,96,75,0
10,1,fraction of working time loss because of malaria,600,-45,97,28,8,131,0,2,0,0,0,0,-1--1--1,0-0-0,|12||255-0-0
10,2,population fraction affected by malaria symptoms,502,-209,60,28,8,131,0,0,0,0,0,0
10,3,asymptomatic infected population,181,-44,60,19,8,3,0,0,0,0,0,0
1,4,3,5,1,0,0,0,0,64,0,-1--1--1,,1|(275,-40)|
10,5,population affected by malaria symptoms,379,-40,71,19,8,131,0,0,0,0,0,0
1,6,5,2,0,0,0,0,0,64,0,-1--1--1,,1|(432,-115)|
10,7,equivalent working age population lost to malaria,736,-209,80,19,8,3,0,0,0,0,0,0
1,8,2,7,0,0,0,0,0,64,0,-1--1--1,,1|(601,-209)|
1,9,1,7,1,0,0,0,0,64,0,-1--1--1,,1|(666,-134)|
10,10,labor fraction lost to malaria,987,-33,56,19,8,3,0,0,0,0,0,0
1,11,7,10,0,0,0,0,0,64,0,-1--1--1,,1|(855,-126)|
10,12,labor force participation rate,1031,-354,54,19,8,3,0,0,0,0,0,0
10,13,labor force,990,-206,35,11,8,3,0,0,0,0,0,0
1,14,12,13,0,0,0,0,0,64,0,-1--1--1,,1|(1011,-283)|
10,15,equivalent labor force lost to malaria,1065,-147,69,19,8,3,0,0,0,0,0,0
1,16,13,15,0,0,0,0,0,64,0,-1--1--1,,1|(1015,-185)|
1,17,10,15,1,0,0,0,0,64,0,-1--1--1,,1|(1043,-113)|
10,18,working days per healthy worker,1151,-292,82,19,8,3,0,0,0,0,0,0
10,19,working days lost to malaria,1154,-220,56,19,8,3,0,2,0,0,0,0,-1--1--1,0-0-0,|12||128-64-0
1,20,15,19,0,0,0,0,0,64,0,-1--1--1,,1|(1103,-180)|
1,21,18,19,0,0,0,0,0,64,0,-1--1--1,,1|(1151,-263)|
10,22,asymptomatic population fraction,112,-148,64,19,8,2,0,3,-1,0,0,0,0-0-255,0-0-0,|12||0-0-255
1,23,22,3,0,0,0,0,0,64,0,-1--1--1,,1|(142,-102)|
10,24,malaria infected and partially immune population,291,-142,73,28,8,2,0,3,-1,0,0,0,0-0-255,0-0-0,|12||0-0-255
1,25,24,3,0,0,0,0,0,64,0,-1--1--1,,1|(236,-94)|
1,26,24,5,0,0,0,0,0,64,0,-1--1--1,,1|(333,-92)|
10,27,total population,281,-225,58,11,8,2,0,3,-1,0,0,0,0-0-255,0-0-0,|12||0-0-255
1,28,27,2,0,0,0,0,0,64,0,-1--1--1,,1|(383,-218)|
10,29,working age population,876,-293,48,19,8,2,0,3,-1,0,0,0,0-0-255,0-0-0,|12||0-0-255
1,30,29,7,0,0,0,0,0,64,0,-1--1--1,,1|(812,-255)|
1,31,29,10,0,0,0,0,0,64,0,-1--1--1,,1|(928,-170)|
1,32,29,13,0,0,0,0,0,64,0,-1--1--1,,1|(931,-250)|
10,33,school age population without malaria,317,335,93,45,3,131,0,0,0,0,0,0
10,34,literate working age population without malaria,710,335,76,42,3,131,0,0,0,0,0,0
10,35,literate elderly population without malaria,1067,333,69,45,3,131,0,0,0,0,0,0
1,36,38,34,4,0,0,22,0,0,0,-1--1--1,,1|(581,334)|
1,37,38,33,100,0,0,22,0,0,0,-1--1--1,,1|(463,334)|
11,38,1116,522,334,6,8,34,3,0,0,1,0,0,0
10,39,becoming literate working age without malaria,522,378,83,36,40,131,0,0,-1,0,0,0
1,40,42,35,4,0,0,22,0,0,0,-1--1--1,,1|(947,330)|
1,41,42,34,100,0,0,22,0,0,0,-1--1--1,,1|(835,330)|
11,42,1164,891,330,6,8,34,3,0,0,1,0,0,0
10,43,becoming literate elderly without malaria,891,365,84,27,40,131,0,0,-1,0,0,0
12,44,48,274,522,10,8,0,3,0,0,-1,0,0,0
1,45,47,44,4,0,0,22,0,0,0,-1--1--1,,1|(271,478)|
1,46,47,33,100,0,0,22,0,0,0,-1--1--1,,1|(271,405)|
11,47,48,271,436,8,6,33,3,0,0,4,0,0,0
10,48,literate school age deaths without malaria,350,436,71,19,40,131,0,0,-1,0,0,0
12,49,48,701,516,10,8,0,3,0,0,-1,0,0,0
1,50,52,49,4,0,0,22,0,0,0,-1--1--1,,1|(701,474)|
1,51,52,34,100,0,0,22,0,0,0,-1--1--1,,1|(701,402)|
11,52,48,701,434,8,6,33,3,0,0,4,0,0,0
10,53,literate working age deaths without malaria,809,434,100,24,40,131,0,0,-1,0,0,0
12,54,48,1051,519,10,8,0,3,0,0,-1,0,0,0
1,55,57,54,4,0,0,22,0,0,0,-1--1--1,,1|(1051,476)|
1,56,57,35,100,0,0,22,0,0,0,-1--1--1,,1|(1051,404)|
11,57,48,1051,436,8,6,33,3,0,0,4,0,0,0
10,58,literate elderly deaths without malaria,1144,436,85,27,40,131,0,0,-1,0,0,0
1,59,33,39,1,0,0,0,0,64,0,-1--1--1,,1|(432,395)|
1,60,34,43,1,0,0,0,0,64,0,-1--1--1,,1|(820,387)|
1,61,34,53,1,0,0,0,0,64,0,-1--1--1,,1|(749,377)|
1,62,35,58,0,0,0,0,0,64,0,-1--1--1,,1|(1107,387)|
1,63,33,48,0,0,0,0,0,64,0,-1--1--1,,1|(334,391)|
10,64,average adult literacy rate without malaria,1143,159,67,19,8,3,0,2,0,0,0,0,-1--1--1,0-0-0,|12||128-0-128
10,65,school age duration,518,266,57,19,8,2,0,3,-1,0,0,0,0-0-255,0-0-0,|12||0-0-255
10,66,working age duration,863,268,64,19,8,130,0,3,-1,0,0,0,0-0-255,0-0-0,|12||0-0-255
1,67,66,43,0,0,0,0,0,64,0,-1--1--1,,1|(873,305)|
1,68,65,39,1,0,0,0,0,64,0,-1--1--1,,1|(526,339)|
12,69,48,331,126,10,8,0,3,0,0,-1,0,0,0
1,70,72,69,4,0,0,22,0,0,0,-1--1--1,,1|(330,167)|
1,71,72,33,100,0,0,22,0,0,0,-1--1--1,,1|(330,251)|
11,72,48,330,207,8,6,33,3,0,0,4,0,0,0
10,73,dropout without malaria,389,207,51,19,40,131,0,0,-1,0,0,0
1,74,33,73,1,0,0,0,0,64,0,-1--1--1,,1|(364,258)|
10,75,elderly population,1325,119,45,19,8,130,0,3,-1,0,0,0,0-0-255,0-0-0,|12||0-0-255
1,76,75,64,0,0,0,0,0,64,0,-1--1--1,,1|(1251,134)|
1,77,35,64,1,0,0,0,0,64,0,-1--1--1,,1|(1100,242)|
1,78,34,64,1,0,0,0,0,64,0,-1--1--1,,1|(908,193)|
10,79,working age population,1338,206,48,19,8,2,0,3,-1,0,0,0,0-0-255,0-0-0,|12||0-0-255
1,80,79,64,1,0,0,0,0,64,0,-1--1--1,,1|(1236,207)|
10,81,initial literate working age population,699,215,72,19,8,2,0,3,-1,0,0,0,0-0-255,0-0-0,|12||0-0-255
1,82,81,34,0,0,0,0,0,64,1,-1--1--1,,1|(702,256)|
10,83,initial literate elderly population,1015,221,67,19,8,2,0,3,-1,0,0,0,0-0-255,0-0-0,|12||0-0-255
1,84,83,35,0,0,0,0,0,64,1,-1--1--1,,1|(1031,257)|
12,85,48,55,331,10,8,0,3,0,0,-1,0,0,0
1,86,88,33,4,0,0,22,0,0,0,-1--1--1,,1|(180,333)|
1,87,88,85,100,0,0,22,0,0,0,-1--1--1,,1|(94,333)|
11,88,48,130,333,6,8,34,3,0,0,1,0,0,0
10,89,school entrance rate,130,360,55,19,40,2,0,3,-1,0,0,0,0-0-255,0-0-0,|12||0-0-255
10,90,initial literate school age population,198,179,74,28,8,2,0,3,-1,0,0,0,0-0-255,0-0-0,|12||0-0-255
1,91,90,33,0,0,0,0,0,64,1,-1--1--1,,1|(246,242)|
10,92,dropout fraction,488,128,60,11,8,2,0,3,-1,0,0,0,0-0-255,0-0-0,|12||0-0-255
1,93,92,73,0,0,0,0,0,64,0,-1--1--1,,1|(449,159)|
10,94,school age death rate without malaria,383,516,68,19,8,131,0,2,0,0,0,0,-1--1--1,0-0-0,|12||128-0-128
10,95,working age death rate without malaria,803,530,73,19,8,131,0,2,0,0,0,0,-1--1--1,0-0-0,|12||128-0-128
10,96,elderly death rate without malaria,1152,522,55,19,8,131,0,2,0,0,0,0,-1--1--1,0-0-0,|12||128-0-128
10,97,average life expectancy without malaria,1033,627,61,28,8,2,0,3,-1,0,0,0,0-0-255,0-0-0,|12||0-0-255
1,98,94,48,0,0,0,0,0,64,0,-1--1--1,,1|(369,482)|
1,99,95,53,0,0,0,0,0,64,0,-1--1--1,,1|(805,491)|
1,100,96,58,1,0,0,0,0,64,0,-1--1--1,,1|(1153,465)|
10,101,effect of life expectancy on tfp without malaria,1518,627,75,19,8,131,0,0,0,0,0,0
10,102,relative life expectancy without malaria,1274,652,72,19,8,131,0,0,0,0,0,0
1,103,102,101,0,0,0,0,0,64,0,-1--1--1,,1|(1387,640)|
10,104,relative working force without malaria,1496,158,69,19,8,3,0,0,0,0,0,0
10,105,effect of adult literacy rate on tfp without malaria,1532,371,83,19,8,131,0,0,0,0,0,0
10,106,relative production without malaria,1731,165,59,19,8,131,0,0,0,0,0,0
10,107,total factor productivity without malaria,1701,474,74,19,8,131,0,0,0,0,0,0
1,108,101,107,1,0,0,0,0,64,0,-1--1--1,,1|(1642,544)|
1,109,105,107,1,0,0,0,0,64,0,-1--1--1,,1|(1636,423)|
1,110,104,106,1,0,0,0,0,64,0,-1--1--1,,1|(1604,168)|
10,111,relative adult literacy rate without malaria,1323,364,65,19,8,3,0,0,0,0,0,0
1,112,111,105,0,0,0,0,0,64,0,-1--1--1,,1|(1411,366)|
10,113,capital share,1611,4,49,11,8,2,0,3,-1,0,0,0,0-0-255,0-0-0,|12||0-0-255
1,114,113,106,0,0,0,0,0,64,0,-1--1--1,,1|(1663,74)|
10,115,relative capital,1550,38,54,11,8,2,0,3,-1,0,0,0,0-0-255,0-0-0,|12||0-0-255
1,116,115,106,0,0,0,0,0,64,0,-1--1--1,,1|(1628,93)|
10,117,elasticity of tfp to life expectancy,1502,539,91,19,8,2,0,3,-1,0,0,0,0-0-255,0-0-0,|12||0-0-255
1,118,117,101,0,0,0,0,0,64,0,-1--1--1,,1|(1508,576)|
1,119,79,104,1,0,0,0,0,64,0,-1--1--1,,1|(1410,201)|
1,120,97,102,0,0,0,0,0,64,0,-1--1--1,,1|(1141,637)|
12,121,0,2173,50,107,30,8,7,0,24,-1,0,0,0,-1--1--1,0-0-0,|14|B|0-0-0
Literacy rate is an stock concept so it takes time to see the impact of malaria
10,122,elasticity of tfp to adult literacy rate,1520,288,82,28,8,2,0,3,-1,0,0,0,0-0-255,0-0-0,|12||0-0-255
1,123,122,105,0,0,0,0,0,64,0,-1--1--1,,1|(1525,326)|
1,124,64,111,1,0,0,0,0,64,0,-1--1--1,,1|(1186,251)|
10,125,relative production,1845,164,40,19,8,2,0,3,-1,0,0,0,0-0-255,0-0-0,|12||0-0-255
10,126,fractional gdp lost to malaria,1770,37,57,19,8,3,0,2,0,0,0,0,-1--1--1,0-0-0,|12||0-128-0
1,127,125,126,0,0,0,0,0,64,0,-1--1--1,,1|(1811,106)|
1,128,106,126,0,0,0,0,0,64,0,-1--1--1,,1|(1747,107)|
12,129,2491410,394,747,289,173,3,188,0,0,1,0,0,0
malaria_effect_on_life_expectancy
12,130,656918,1500,-308,253,132,3,188,0,0,2,0,0,0
working days lost to malaria,Graph
12,131,2098260,2128,-253,289,179,3,188,0,0,1,0,0,0
malaria_effect_on_literacy
10,132,labor productivity,1823,420,43,19,8,2,0,3,-1,0,0,0,0-0-255,0-0-0,|12||0-0-255
10,133,initial average life expectancy,1271,589,78,19,8,2,0,3,-1,0,0,0,0-0-255,0-0-0,|12||0-0-255
1,134,133,102,0,0,0,0,0,64,0,-1--1--1,,1|(1271,613)|
10,135,effect of life expectancy on productivity,1510,702,61,19,8,2,0,3,-1,0,0,0,0-0-255,0-0-0,|12||0-0-255
10,136,effect of adult literacy rate on productivity,1523,443,74,30,8,130,0,3,-1,0,0,0,0-0-255,0-0-0,|12||0-0-255
10,137,initial working force,1486,99,74,19,8,2,0,3,-1,0,0,0,0-0-255,0-0-0,|12||0-0-255
1,138,137,104,0,0,0,0,0,64,0,-1--1--1,,1|(1489,121)|
10,139,initial adult literacy rate,1325,294,67,19,8,2,0,3,-1,0,0,0,0-0-255,0-0-0,|12||0-0-255
1,140,139,111,0,0,0,0,0,64,0,-1--1--1,,1|(1324,322)|
10,141,average life expectancy 0,1016,691,47,19,8,2,0,3,-1,0,0,0,0-0-255,0-0-0,|12||0-0-255
10,142,average adult literacy rate,1155,86,47,19,8,2,0,3,-1,0,0,0,0-0-255,0-0-0,|12||0-0-255
1,143,97,96,0,0,0,0,0,64,0,-1--1--1,,1|(1091,574)|
1,144,97,95,0,0,0,0,0,64,0,-1--1--1,,1|(916,578)|
1,145,97,94,0,0,0,0,0,64,0,-1--1--1,,1|(718,573)|
10,146,relative gdp lost from labor,1417,-10,50,19,8,3,0,2,0,0,0,0,-1--1--1,0-0-0,|12||128-64-0
1,147,10,146,1,0,0,0,0,64,0,-1--1--1,,1|(1198,-23)|
1,148,113,146,1,0,0,0,0,64,0,-1--1--1,,1|(1484,-11)|
10,149,relative gdp lost from labor and total productivity factor,1628,-75,89,26,8,131,0,2,0,0,0,0,-1--1--1,0-0-0,|12||0-128-0
1,150,10,149,0,0,0,0,0,64,0,-1--1--1,,1|(1284,-53)|
1,151,113,149,1,0,0,0,0,64,0,-1--1--1,,1|(1622,-34)|
10,152,fraction of total factor productivity lost to malaria,1880,271,84,19,8,3,0,0,0,0,0,0
1,153,107,152,0,0,0,0,0,64,0,-1--1--1,,1|(1785,377)|
1,154,132,152,0,0,0,0,0,64,0,-1--1--1,,1|(1848,352)|
1,155,152,149,1,0,0,0,0,64,0,-1--1--1,,1|(1902,188)|
12,156,0,2174,176,160,50,8,7,0,24,-1,0,0,0,-1--1--1,0-0-0,|14|B|0-0-0
Here we are missing the impact of the feedback loops. For example, more gdp leads to more investment and consequently more capital, leading to more gdp
12,157,0,2159,-10,149,57,8,135,0,0,-1,0,0,0
literacy rate without malaria in 1980 would be bigger but we don't know how much
10,158,relative working force,1547,201,56,19,8,2,0,3,-1,0,0,0,0-0-255,0-0-0,|12||0-0-255
1,159,107,106,1,0,0,0,0,64,0,-1--1--1,,1|(1682,318)|
12,160,3081580,2119,686,273,204,3,188,0,0,1,0,0,0
GDP_lost_to_malaria
\\\---/// Sketch information - do not modify anything except names
V300  Do not put anything below this section - it will be ignored
*10 Control panel
$192-192-192,0,Times New Roman|12||0-0-0|0-0-0|0-0-255|-1--1--1|-1--1--1|96,96,65,0
12,1,0,321,673,80,20,3,124,0,0,0,0,0,0
future share of ivm budget for bednet,0,1,0.01
12,2,0,331,795,80,20,3,124,0,0,0,0,0,0
future share of ivm budget for irs,0,1,0.01
12,3,0,326,914,80,20,3,124,0,0,0,0,0,0
future share of ivm budget for em,0,1,0.01
12,4,0,1953,1440,265,198,3,188,0,0,1,0,0,0
literacy_rate
12,5,0,327,1029,80,20,3,124,0,0,0,0,0,0
future share of ivm budget for sensitization,0,1,0.01
12,6,0,2501,645,264,184,3,188,0,0,2,0,0,0
accumulated malaria expenditure,Graph
12,7,0,1405,1457,275,188,3,188,0,0,2,0,0,0
em coverage,Graph
12,8,0,315,420,108,28,8,7,0,0,-1,0,0,0
malaria funding =0 means no IVM interventions but we keep full coverage on case management
12,9,0,324,539,80,20,3,124,0,0,0,0,0,0
malaria future funding per capita,0,10,0.1
12,10,0,305,1374,267,167,3,188,0,0,2,0,0,0
real gdp 0,Bar Graph
12,11,0,2500,981,264,155,3,188,0,0,2,0,0,0
accumulated malaria expenditure,Bar Graph
12,12,0,1409,296,274,218,3,188,0,0,2,0,0,0
malaria prevalence,Graph
12,13,0,851,1100,278,169,3,188,0,0,2,0,0,0
itn coverage at risk,Graph
12,14,0,1407,1093,273,166,3,188,0,0,2,0,0,0
irs effective coverage,Graph
12,15,0,850,1457,275,190,3,188,0,0,2,0,0,0
proportion of households in malaria risk areas sensitized,Graph
12,16,0,1412,721,275,205,3,188,0,0,2,0,0,0
protective measures effective coverage,Graph
12,17,0,849,722,279,208,3,188,0,0,2,0,0,0
integrated vector management coverage fraction,Graph
12,18,0,1949,1016,269,221,3,188,0,0,1,0,0,0
gdp
12,19,0,1955,629,271,167,3,188,0,0,1,0,0,0
average_life_expectancy
12,20,0,1953,271,270,191,3,188,0,0,2,0,0,0
total population,Graph
12,21,0,2508,269,278,185,3,188,0,0,2,0,0,0
average access to basic health care,Graph
12,22,0,852,293,276,217,3,188,0,0,2,0,0,0
malaria cases,Graph
12,23,0,2502,1356,261,209,3,188,0,0,2,0,0,0
accumulated real gdp in constant usd10,Bar Graph
///---\\\
:GRAPH infant_pop
:TITLE infant pop
:SCALE
:VAR Infant Population
:VAR INFANT population data

:GRAPH school_age_pop
:TITLE school age pop
:SCALE
:VAR School Age Population
:VAR SCHOOL age population data

:GRAPH working_age_pop
:TITLE working age pop
:SCALE
:VAR Working Age Population
:VAR WORKING age population data

:GRAPH elderly_pop
:TITLE elderly pop
:SCALE
:VAR Elderly Population
:VAR ELDERLY population data

:GRAPH malaria_cases
:TITLE malaria cases
:SCALE
:VAR malaria cases
:VAR reported malaria cases

:GRAPH malaria_deaths
:TITLE malaria deaths
:SCALE
:VAR total malaria deaths
:VAR reported malaria deaths

:GRAPH funding
:TITLE funding
:SCALE
:VAR total funding for malaria control
:VAR total malaria expenditure

:GRAPH literacy_rate
:TITLE literacy rate
:SCALE
:VAR average adult literacy rate
:VAR ADULT literacy rate

:GRAPH accumulated_funding
:TITLE accumulated funding
:SCALE
:VAR Accumulated Malaria Expenditure
:VAR Accumulated Reported Financing

:GRAPH itn_coverage
:TITLE itn_coverage
:SCALE
:VAR ITN coverage
:VAR itn coverage total
:VAR itn coverage at risk

:GRAPH gdp
:TITLE gdp
:SCALE
:VAR real gdp
:VAR real gdp 0

:GRAPH malaria_effect_on_life_expectancy
:TITLE malaria effect on life expectancy
:SCALE
:VAR average life expectancy 0
:VAR average life expectancy without malaria

:GRAPH investment
:TITLE investment
:SCALE
:VAR real investment 0
:VAR REAL gross capital formation
:VAR REAL investment

:GRAPH Saving
:TITLE Saving
:SCALE
:VAR saving
:VAR PRIVATE saving

:GRAPH pc_real_disposable_incom
:TITLE pc real disposable income
:SCALE
:VAR pc real disposable income 0
:VAR pc real disposable income

:GRAPH saving_vs_investment
:TITLE saving vs investment (data)
:SCALE
:VAR PRIVATE saving
:VAR REAL gross capital formation

:GRAPH average_life_expectancy
:TITLE average life expectancy
:SCALE
:VAR average life expectancy
:VAR average life expectancy 0

:GRAPH malaria_effect_on_literacy
:TITLE malaria effect on literacy rate
:SCALE
:VAR average adult literacy rate
:VAR average adult literacy rate without malaria

:GRAPH GDP_lost_to_malaria
:TITLE GDP lost to malaria
:SCALE
:VAR relative gdp lost from labor
:VAR relative gdp lost from labor and total productivity factor
:L<%^E!@
1:BAU.vdf
9:BAU
22:$,Dollar,Dollars,$s
22:Day,Days
22:Hour,Hours
22:Month,Months
22:Person,People,Persons
22:Unit,Units
22:Week,Weeks
22:Year,Years
13:Data
15:0,0,0,0,0,0
19:70,4
27:0,
34:0,
4:Time
5:malaria prevalence
35:Date
36:YYYY-MM-DD
37:1980
38:1
39:1
40:2
41:0
42:0
24:1980
25:2040
26:2040
6:CENTRAL
6:COAST
6:EASTERN
6:FEMALE
6:FIVE AND OVER
6:MALE
6:NAIROBI
6:NORTH EASTERN
6:NYANZA
6:RIFT VALLEY
6:UNDER FIVE
6:WESTERN
```
